# Transcriptional and genetic sex differences for schizophrenia across the dorsolateral prefrontal cortex, hippocampus, and caudate nucleus

**DOI:** 10.1101/2022.09.30.22280452

**Authors:** Kynon JM Benjamin, Ria Arora, Joshua M Stolz, Laura D’Ignazio, Leonardo Collado-Torres, Thomas M Hyde, Joel E Kleinman, Daniel R Weinberger, Apuã CM Paquola, Jennifer A Erwin

**Author notes:** Co-first authors (Kynon JM Benjamin, Ria Arora).

## Abstract

Schizophrenia is a complex neuropsychiatric disorder with sexually dimorphic features, including differential symptomatology, drug responsiveness, and male incidence rate. To date, only the prefrontal cortex has been examined in large-scale transcriptome analyses for sex differences in schizophrenia. Here, we examined the BrainSeq Consortium RNA-sequencing and genotypes for the caudate nucleus (n=399), dorsolateral prefrontal cortex (DLPFC; n=377), and hippocampus (n=394) to characterize sex differences in schizophrenia. We identified genomic features (genes, transcripts, exons, and exon-exon junctions) associated with sex, sex-specific expression in schizophrenia, and sex-interacting expression quantitative trait loci (si-eQTL) associated with schizophrenia risk. We found 878 unique genes with sex differences across brain regions, including *ANK3*, which shows male-biased expression in the caudate nucleus. X-chromosome dosage was significantly decreased in the hippocampus of female and male individuals with schizophrenia. Our sex interaction model revealed 15 novel junctions dysregulated for schizophrenia in a sex-specific manner. Sex-specific schizophrenia analysis identified dozens of expressed, sex-specific features with enrichment in the transcriptional response of cellular stress. Finally, our si-eQTL analysis revealed 974 unique genes, 14 of which are associated with schizophrenia risk. Overall, our results increased the number of annotated sex-biased features, identified sex-specific schizophrenia genes, and provided the first annotation of si-eQTL in the human DLPFC and hippocampus. Altogether, these results point to the importance of sex-informed analysis of sexually dimorphic traits and inform personalized therapeutic strategies in schizophrenia.

## Supplementary material for "Transcriptional and genetic sex differences for schizophrenia across the dorsolateral prefrontal cortex, hippocampus, and caudate nucleus": Data S4: GO_analysis_module_black.txt

```
GO:0006635 BP 4.88e-10  11/586    42/29107 D09 fatty acid beta-oxidation                38.0, 225.0, 1374.0, 1376.0, 1666.0, 1962.0, 3030.0, 3032.0, 5828.0, 10449.0, 56898.0 
GO:0071560 BP 1.87e-07  10/586    57/29107 D06 cellular response to transforming growth factor beta stimulus 1399.0, 2534.0, 3987.0, 5139.0, 6660.0, 6662.0, 7525.0, 10891.0, 55553.0, 57669.0 
GO:0050680 BP 2.62e-07  10/586    59/29107 D06 negative regulation of epithelial cell proliferation 567.0, 4163.0, 5080.0, 5764.0, 5828.0, 6657.0, 6662.0, 7042.0, 7049.0, 10247.0 
GO:0001942 BP 2.95e-07   8/586    34/29107 D04 hair follicle development                1956.0, 6662.0, 7042.0, 8323.0, 9355.0, 11166.0, 55366.0, 135228.0 
GO:0022900 BP 3.63e-07  10/586    61/29107 D04 electron transport chain                 128.0, 217.0, 444.0, 2108.0, 2110.0, 2731.0, 4199.0, 8630.0, 9249.0, 29958.0 
GO:0009410 BP 1.44e-06  20/586   283/29107 D03 response to xenobiotic stimulus          117.0, 205.0, 387.0, 567.0, 596.0, 836.0, 952.0, 1374.0, 2018.0, 2534.0, 3030.0, 3956.0, 5139.0, 5764.0, 6506.0, 6507.0, 7042.0, 8412.0, 10891.0, 63826.0 
GO:0016477 BP 2.47e-06  18/586   243/29107 D04 cell migration                           324.0, 387.0, 1399.0, 1901.0, 2195.0, 2262.0, 5286.0, 6383.0, 6385.0, 7042.0, 7049.0, 10082.0, 10461.0, 22836.0, 22919.0, 55604.0, 57326.0, 57381.0 
GO:0042060 BP 3.06e-06  11/586    94/29107 D04 wound healing                            836.0, 1956.0, 2247.0, 4217.0, 4853.0, 5465.0, 6385.0, 7042.0, 10413.0, 58529.0, 84750.0 
GO:0008360 BP 1.08e-05  13/586   149/29107 D06 regulation of cell shape                 387.0, 2059.0, 2534.0, 4289.0, 5028.0, 5764.0, 7430.0, 10810.0, 10979.0, 22836.0, 55742.0, 55785.0, 57381.0 
GO:0048663 BP 1.65e-05   5/586    17/29107 D04 neuron fate commitment                   429.0, 3398.0, 5080.0, 5454.0, 25925.0 
GO:0060041 BP 1.79e-05   8/586    57/29107 D03 retina development in camera-type eye    658.0, 5080.0, 6096.0, 6662.0, 7101.0, 7275.0, 9355.0, 10461.0 
GO:0006829 BP 1.89e-05   4/586     9/29107 D08 zinc ion transport                       4504.0, 7779.0, 55334.0, 64116.0 
GO:0045893 BP 2.02e-05  30/586   637/29107 D10 positive regulation of transcription, DNA-templated 183.0, 952.0, 1956.0, 2104.0, 2247.0, 3398.0, 4090.0, 4217.0, 4504.0, 4781.0, 5080.0, 5465.0, 5978.0, 6096.0, 6657.0, 6662.0, 6925.0, 7003.0, 9355.0, 10413.0, 10891.0, 27131.0, 29969.0, 55366.0, 55840.0, 64067.0, 79618.0, 84105.0, 94241.0, 116931.0 
GO:0120162 BP 2.65e-05  10/586    97/29107 D05 positive regulation of cold-induced thermogenesis 324.0, 1376.0, 1666.0, 1734.0, 2104.0, 2628.0, 2697.0, 10891.0, 55198.0, 56034.0 
GO:0006853 BP 3.20e-05   3/586     4/29107 D09 carnitine shuttle                        788.0, 1374.0, 1376.0 
GO:2000741 BP 3.20e-05   3/586     4/29107 D07 positive regulation of mesenchymal stem cell differentiation 6660.0, 6662.0, 55553.0 
GO:0032570 BP 4.53e-05   6/586    33/29107 D06 response to progesterone                 952.0, 2560.0, 2706.0, 5764.0, 7042.0, 10413.0 
GO:0010977 BP 5.30e-05   8/586    66/29107 D08 negative regulation of neuron projection development 387.0, 567.0, 952.0, 1809.0, 3956.0, 4504.0, 8934.0, 23557.0 
GO:0048856 BP 5.34e-05   7/586    49/29107 D02 anatomical structure development         2139.0, 3174.0, 5080.0, 6935.0, 7101.0, 8404.0, 11197.0 
GO:0005829 CC 6.90e-17 190/586  5294/29107 D02 cytosol                                  48.0, 51.0, 120.0, 128.0, 183.0, 216.0, 223.0, 225.0, 324.0, 387.0, 394.0, 501.0, 567.0, 596.0, 663.0, 788.0, 824.0, 836.0, 1031.0, 1399.0, 1500.0, 1635.0, 1666.0, 1809.0, 1962.0, 2053.0, 2139.0, 2184.0, 2534.0, 2706.0, 2752.0, 2760.0, 2949.0, 2950.0, 3174.0, 3398.0, 3437.0, 3613.0, 3945.0, 3956.0, 3987.0, 4026.0, 4045.0, 4090.0, 4163.0, 4199.0, 4217.0, 4289.0, 4504.0, 4601.0, 4604.0, 4638.0, 4907.0, 4915.0, 5052.0, 5080.0, 5130.0, 5139.0, 5208.0, 5236.0, 5264.0, 5269.0, 5270.0, 5286.0, 5396.0, 5507.0, 5525.0, 5576.0, 5578.0, 5592.0, 5654.0, 5824.0, 5827.0, 5828.0, 5978.0, 6017.0, 6284.0, 6657.0, 6717.0, 6935.0, 7159.0, 7274.0, 7275.0, 7430.0, 7525.0, 8099.0, 8139.0, 8424.0, 8556.0, 8644.0, 8682.0, 8741.0, 8850.0, 8895.0, 8934.0, 8991.0, 9455.0, 9588.0, 10160.0, 10247.0, 10252.0, 10413.0, 10606.0, 10611.0, 10672.0, 10768.0, 10804.0, 10979.0, 10993.0, 11031.0, 11160.0, 11261.0, 11278.0, 22836.0, 22900.0, 22919.0, 23365.0, 23382.0, 23475.0, 23576.0, 23586.0, 23683.0, 23743.0, 25938.0, 26084.0, 26092.0, 26207.0, 27131.0, 27233.0, 27295.0, 27303.0, 29968.0, 30061.0, 30851.0, 51053.0, 51071.0, 51084.0, 51191.0, 51259.0, 51268.0, 51666.0, 54994.0, 55256.0, 55300.0, 55604.0, 55667.0, 55742.0, 55816.0, 55856.0, 55893.0, 56034.0, 56776.0, 56898.0, 56907.0, 57161.0, 57326.0, 57494.0, 57669.0, 58488.0, 63826.0, 64750.0, 64854.0, 79618.0, 79870.0, 79971.0, 80243.0, 81624.0, 81846.0, 84085.0, 84747.0, 84986.0, 85415.0, 85439.0, 85457.0, 89122.0, 94241.0, 124540.0, 135228.0, 140576.0, 146556.0, 147657.0, 150280.0, 152137.0, 163859.0, 171024.0, 202333.0, 219736.0, 253827.0, 284434.0, 652968.0 
GO:0005886 CC 1.25e-16 169/586  4500/29107 D03 plasma membrane                          19.0, 108.0, 117.0, 120.0, 136.0, 324.0, 361.0, 387.0, 394.0, 444.0, 567.0, 658.0, 824.0, 952.0, 1008.0, 1363.0, 1500.0, 1734.0, 1901.0, 1910.0, 1956.0, 2040.0, 2059.0, 2195.0, 2262.0, 2534.0, 2555.0, 2560.0, 2565.0, 2697.0, 2706.0, 2731.0, 2752.0, 2823.0, 2950.0, 3077.0, 3655.0, 3709.0, 3782.0, 3977.0, 3987.0, 4026.0, 4045.0, 4163.0, 4504.0, 4638.0, 4735.0, 4853.0, 4907.0, 4915.0, 5028.0, 5130.0, 5269.0, 5286.0, 5348.0, 5445.0, 5576.0, 5578.0, 5592.0, 5654.0, 5764.0, 5786.0, 5803.0, 6016.0, 6284.0, 6383.0, 6385.0, 6506.0, 6507.0, 6565.0, 6581.0, 6975.0, 7037.0, 7099.0, 7275.0, 7430.0, 7525.0, 7779.0, 8323.0, 8601.0, 8613.0, 8671.0, 8801.0, 8895.0, 8934.0, 9019.0, 9071.0, 9262.0, 9378.0, 9455.0, 9749.0, 9848.0, 10082.0, 10252.0, 10461.0, 10672.0, 10936.0, 10979.0, 11031.0, 11160.0, 11261.0, 22836.0, 22929.0, 23305.0, 23418.0, 23586.0, 23620.0, 23657.0, 23705.0, 23768.0, 25927.0, 30061.0, 30851.0, 51199.0, 51374.0, 51458.0, 53832.0, 53919.0, 54756.0, 54762.0, 55198.0, 55256.0, 55273.0, 55300.0, 55366.0, 55540.0, 55604.0, 55667.0, 55742.0, 55970.0, 56034.0, 56776.0, 57088.0, 57381.0, 57669.0, 57678.0, 58489.0, 58494.0, 63826.0, 64116.0, 64750.0, 79901.0, 79971.0, 80036.0, 80243.0, 80723.0, 81031.0, 84168.0, 84239.0, 84329.0, 84418.0, 84986.0, 85315.0, 85415.0, 89122.0, 93129.0, 116238.0, 116372.0, 130132.0, 130574.0, 135228.0, 140576.0, 154091.0, 163859.0, 166647.0, 201266.0, 202333.0, 260425.0, 728215.0 
GO:0070062 CC 3.48e-14  98/586  2169/29107 D06 extracellular exosome                    38.0, 48.0, 128.0, 183.0, 216.0, 217.0, 223.0, 387.0, 427.0, 501.0, 567.0, 754.0, 824.0, 952.0, 1363.0, 1500.0, 2040.0, 2053.0, 2059.0, 2184.0, 2195.0, 2202.0, 2519.0, 2628.0, 2752.0, 2760.0, 2823.0, 2950.0, 3945.0, 3956.0, 3977.0, 4735.0, 4907.0, 5052.0, 5236.0, 5269.0, 5286.0, 5375.0, 5446.0, 5480.0, 5576.0, 5578.0, 5654.0, 5786.0, 6385.0, 6565.0, 6717.0, 7037.0, 7049.0, 7430.0, 7525.0, 8338.0, 8364.0, 8366.0, 8424.0, 8644.0, 8671.0, 8741.0, 8895.0, 8934.0, 8991.0, 9068.0, 9588.0, 10217.0, 10247.0, 10529.0, 10606.0, 10672.0, 10768.0, 10810.0, 11261.0, 22836.0, 23365.0, 23475.0, 23576.0, 23743.0, 23768.0, 29968.0, 30851.0, 51084.0, 51458.0, 55198.0, 55604.0, 55970.0, 56034.0, 56898.0, 57381.0, 57402.0, 79901.0, 79971.0, 84418.0, 114899.0, 130589.0, 140576.0, 146556.0, 151742.0, 157310.0, 283537.0 
GO:0005737 CC 1.02e-10 156/586  4713/29107 D02 cytoplasm                                48.0, 108.0, 205.0, 216.0, 223.0, 324.0, 361.0, 394.0, 596.0, 663.0, 664.0, 754.0, 767.0, 824.0, 836.0, 1031.0, 1500.0, 1901.0, 1956.0, 1979.0, 2247.0, 2256.0, 2560.0, 2697.0, 2746.0, 2752.0, 2950.0, 3398.0, 3400.0, 3437.0, 3613.0, 3782.0, 3945.0, 3956.0, 3983.0, 3987.0, 4090.0, 4163.0, 4217.0, 4289.0, 4493.0, 4504.0, 4638.0, 4735.0, 5052.0, 5080.0, 5236.0, 5269.0, 5286.0, 5375.0, 5480.0, 5525.0, 5576.0, 5578.0, 5592.0, 5784.0, 5824.0, 5827.0, 5978.0, 6284.0, 6641.0, 6657.0, 6717.0, 7009.0, 7049.0, 7099.0, 7159.0, 7275.0, 7430.0, 7779.0, 8099.0, 8139.0, 8412.0, 8556.0, 8601.0, 8644.0, 8741.0, 8895.0, 8934.0, 9071.0, 9315.0, 9455.0, 9588.0, 9848.0, 9960.0, 10247.0, 10413.0, 10461.0, 10606.0, 10672.0, 10768.0, 10979.0, 11261.0, 22900.0, 22929.0, 23365.0, 23475.0, 23586.0, 25927.0, 26137.0, 26207.0, 27233.0, 27303.0, 28951.0, 29958.0, 29968.0, 29969.0, 30061.0, 30851.0, 50808.0, 51053.0, 51191.0, 54994.0, 55022.0, 55225.0, 55256.0, 55589.0, 55742.0, 55785.0, 55816.0, 55893.0, 56776.0, 56898.0, 57494.0, 63826.0, 64750.0, 65975.0, 79618.0, 79870.0, 80114.0, 80763.0, 81624.0, 81846.0, 84293.0, 84986.0, 89122.0, 90865.0, 94134.0, 113612.0, 120376.0, 124540.0, 128077.0, 130574.0, 130589.0, 140576.0, 152137.0, 167410.0, 201266.0, 202151.0, 219736.0, 221687.0, 222658.0, 253827.0, 260425.0, 375743.0, 387119.0 
GO:0005739 CC 4.73e-10  62/586  1307/29107 D05 mitochondrion                            38.0, 48.0, 128.0, 205.0, 501.0, 596.0, 664.0, 788.0, 1374.0, 1376.0, 1666.0, 2040.0, 2108.0, 2139.0, 2534.0, 2628.0, 2631.0, 2697.0, 2731.0, 2746.0, 2752.0, 2950.0, 3030.0, 3032.0, 3437.0, 4199.0, 4329.0, 5028.0, 5264.0, 5445.0, 5578.0, 5827.0, 6717.0, 7374.0, 7915.0, 8424.0, 8801.0, 8895.0, 8934.0, 9588.0, 10247.0, 10449.0, 10891.0, 10993.0, 11112.0, 29958.0, 50808.0, 51287.0, 54996.0, 55526.0, 55760.0, 57546.0, 63933.0, 64757.0, 79611.0, 79783.0, 84263.0, 114971.0, 116151.0, 133686.0, 253827.0, 339479.0 
GO:0048471 CC 2.23e-08  39/586   713/29107 D02 perinuclear region of cytoplasm          19.0, 324.0, 663.0, 1956.0, 2040.0, 2195.0, 2534.0, 2706.0, 3077.0, 3987.0, 4504.0, 4735.0, 4915.0, 5578.0, 5764.0, 6284.0, 6507.0, 7037.0, 7099.0, 7159.0, 7430.0, 8099.0, 8934.0, 9588.0, 23557.0, 27131.0, 51191.0, 51374.0, 55273.0, 56776.0, 56907.0, 57402.0, 65975.0, 81031.0, 81846.0, 85415.0, 154091.0, 201931.0, 202333.0 
GO:0005925 CC 3.68e-08  28/586   418/29107 D05 focal adhesion                           387.0, 567.0, 824.0, 1956.0, 2195.0, 2697.0, 3655.0, 3987.0, 4026.0, 5576.0, 5786.0, 6385.0, 6641.0, 7430.0, 7525.0, 8412.0, 8895.0, 9019.0, 10672.0, 10979.0, 11261.0, 22919.0, 23768.0, 55742.0, 57669.0, 79038.0, 85440.0, 171024.0 
GO:0005887 CC 4.51e-08  60/586  1403/29107 D04 integral component of plasma membrane    19.0, 108.0, 117.0, 136.0, 361.0, 658.0, 1910.0, 1956.0, 2040.0, 2195.0, 2555.0, 2560.0, 2565.0, 2697.0, 2706.0, 3077.0, 3977.0, 4853.0, 4915.0, 5028.0, 5348.0, 5786.0, 5803.0, 6302.0, 6385.0, 6506.0, 6507.0, 6565.0, 6581.0, 7009.0, 7037.0, 7049.0, 7099.0, 7107.0, 8082.0, 8323.0, 8613.0, 8671.0, 9019.0, 9378.0, 10461.0, 10718.0, 10936.0, 23284.0, 23554.0, 23620.0, 23768.0, 30061.0, 51458.0, 53919.0, 55366.0, 55540.0, 58494.0, 64116.0, 80036.0, 80723.0, 81031.0, 84329.0, 220963.0, 441027.0 
GO:0005759 CC 1.04e-06  24/586   381/29107 D05 mitochondrial matrix                     38.0, 205.0, 217.0, 501.0, 1666.0, 2108.0, 2110.0, 2731.0, 2746.0, 4329.0, 7915.0, 8801.0, 10247.0, 10449.0, 11112.0, 29958.0, 50808.0, 55526.0, 55856.0, 57546.0, 64850.0, 79611.0, 123688.0, 133686.0 
GO:0045121 CC 2.07e-06  18/586   240/29107 D04 membrane raft                            19.0, 108.0, 824.0, 836.0, 1901.0, 1910.0, 1956.0, 2040.0, 2534.0, 2697.0, 3945.0, 6385.0, 6506.0, 8613.0, 11160.0, 64750.0, 79870.0, 130574.0 
GO:0009986 CC 2.86e-06  30/586   579/29107 D02 cell surface                             117.0, 952.0, 1956.0, 2262.0, 3655.0, 3956.0, 4853.0, 4907.0, 5028.0, 5764.0, 6383.0, 6385.0, 6506.0, 6507.0, 6975.0, 7037.0, 7049.0, 7099.0, 8323.0, 8671.0, 9019.0, 9378.0, 10082.0, 10979.0, 11197.0, 23657.0, 56034.0, 58494.0, 84168.0, 135228.0 
GO:0098978 CC 4.57e-06  21/586   332/29107 D04 glutamatergic synapse                    387.0, 1008.0, 1488.0, 1500.0, 2059.0, 2534.0, 2823.0, 5028.0, 6506.0, 7525.0, 8404.0, 9455.0, 10082.0, 10160.0, 10718.0, 10810.0, 23284.0, 55752.0, 58489.0, 64854.0, 93664.0 
GO:0005777 CC 9.05e-06  11/586   105/29107 D06 peroxisome                               51.0, 225.0, 1962.0, 2053.0, 5264.0, 5824.0, 8800.0, 10247.0, 51268.0, 54996.0, 84263.0 
GO:1990712 CC 1.07e-05   4/586     8/29107 D05 HFE-transferrin receptor complex         567.0, 658.0, 3077.0, 7037.0 
GO:0001725 CC 1.25e-05   9/586    71/29107 D04 stress fiber                             3983.0, 4026.0, 4638.0, 10529.0, 10611.0, 10979.0, 27295.0, 55752.0, 171024.0 
GO:0005938 CC 5.16e-05  12/586   149/29107 D03 cell cortex                              120.0, 387.0, 2059.0, 3709.0, 4289.0, 4735.0, 9936.0, 10979.0, 22836.0, 56776.0, 56907.0, 219736.0 
GO:0016323 CC 6.63e-05  15/586   228/29107 D04 basolateral plasma membrane              19.0, 361.0, 952.0, 1956.0, 2760.0, 5028.0, 7037.0, 7430.0, 8613.0, 8671.0, 23705.0, 30061.0, 51458.0, 53919.0, 64116.0 
GO:0097449 CC 7.08e-05   4/586    12/29107 D05 astrocyte projection                     2706.0, 6506.0, 7430.0, 23657.0 
GO:0030027 CC 1.04e-04  13/586   185/29107 D04 lamellipodium                            324.0, 387.0, 1500.0, 1809.0, 2195.0, 3983.0, 4163.0, 4638.0, 10810.0, 55604.0, 55742.0, 55785.0, 348110.0 
GO:0016020 CC 2.83e-04  67/586  2127/29107 D02 membrane                                 51.0, 108.0, 120.0, 567.0, 596.0, 754.0, 952.0, 1374.0, 1734.0, 1956.0, 2040.0, 3709.0, 3945.0, 4853.0, 4907.0, 5125.0, 5286.0, 5525.0, 5576.0, 5786.0, 5827.0, 5828.0, 6302.0, 6506.0, 6507.0, 6581.0, 6717.0, 7009.0, 7037.0, 7107.0, 7430.0, 8364.0, 8366.0, 8412.0, 8613.0, 8671.0, 8741.0, 8991.0, 9588.0, 9653.0, 9936.0, 10413.0, 10606.0, 10611.0, 10672.0, 23305.0, 23365.0, 23554.0, 23683.0, 25840.0, 26092.0, 27333.0, 51635.0, 55198.0, 55300.0, 55540.0, 57326.0, 81846.0, 84263.0, 85439.0, 93129.0, 114899.0, 129642.0, 146556.0, 201266.0, 260425.0, 399948.0 
GO:0005741 CC 3.08e-04  12/586   180/29107 D06 mitochondrial outer membrane             596.0, 664.0, 1374.0, 2631.0, 2697.0, 3032.0, 4504.0, 23305.0, 54996.0, 57678.0, 64757.0, 116151.0 
GO:0005778 CC 3.28e-04   7/586    65/29107 D07 peroxisomal membrane                     51.0, 225.0, 5824.0, 5827.0, 5828.0, 8800.0, 23305.0 
GO:0036186 CC 4.05e-04   2/586     2/29107 D08 early phagosome membrane                 11031.0, 55198.0 
GO:0005634 CC 4.55e-04 142/586  5371/29107 D05 nucleus                                  324.0, 387.0, 427.0, 429.0, 501.0, 596.0, 664.0, 754.0, 824.0, 836.0, 952.0, 1031.0, 1112.0, 1488.0, 1500.0, 1666.0, 1956.0, 2018.0, 2139.0, 2195.0, 2247.0, 2256.0, 2534.0, 2752.0, 2950.0, 3006.0, 3398.0, 3400.0, 3956.0, 4026.0, 4090.0, 4163.0, 4493.0, 4504.0, 4601.0, 4735.0, 4774.0, 4781.0, 4853.0, 5052.0, 5080.0, 5130.0, 5396.0, 5445.0, 5451.0, 5465.0, 5525.0, 5784.0, 5978.0, 6096.0, 6284.0, 6657.0, 6660.0, 6662.0, 6925.0, 6935.0, 7009.0, 7078.0, 7159.0, 7227.0, 7275.0, 7374.0, 7576.0, 8099.0, 8338.0, 8364.0, 8366.0, 8601.0, 8644.0, 8850.0, 8895.0, 9262.0, 9315.0, 9355.0, 9588.0, 9760.0, 9848.0, 9960.0, 10082.0, 10217.0, 10247.0, 10413.0, 10472.0, 10672.0, 10891.0, 10979.0, 11166.0, 11261.0, 22900.0, 23660.0, 25925.0, 26092.0, 26137.0, 27303.0, 28951.0, 29942.0, 29969.0, 51053.0, 54994.0, 55198.0, 55225.0, 55256.0, 55553.0, 55589.0, 55742.0, 55856.0, 55893.0, 56034.0, 56776.0, 57326.0, 58529.0, 63951.0, 64750.0, 64854.0, 65975.0, 79618.0, 81624.0, 84105.0, 84437.0, 84950.0, 84986.0, 85457.0, 90865.0, 94241.0, 114971.0, 115560.0, 140576.0, 147657.0, 150280.0, 163050.0, 163859.0, 171024.0, 201266.0, 202333.0, 219736.0, 260425.0, 340252.0, 388523.0, 440097.0, 440519.0, 100129543.0, 100861412.0 
GO:0005912 CC 4.65e-04  11/586   162/29107 D05 adherens junction                        324.0, 1008.0, 1500.0, 3655.0, 8613.0, 10611.0, 10979.0, 23418.0, 27295.0, 28316.0, 57669.0 
GO:0005654 CC 5.05e-04 106/586  3805/29107 D02 nucleoplasm                              324.0, 596.0, 664.0, 754.0, 836.0, 1376.0, 1399.0, 1666.0, 1901.0, 2104.0, 2139.0, 2697.0, 2731.0, 3077.0, 3174.0, 3398.0, 3400.0, 3709.0, 4090.0, 4163.0, 4289.0, 4329.0, 4601.0, 4735.0, 4774.0, 4781.0, 4853.0, 4907.0, 5080.0, 5208.0, 5286.0, 5396.0, 5451.0, 5454.0, 5465.0, 5578.0, 5784.0, 5824.0, 5978.0, 6017.0, 6096.0, 6284.0, 6657.0, 6662.0, 6717.0, 6935.0, 7003.0, 7101.0, 7159.0, 7227.0, 7374.0, 8099.0, 8364.0, 8366.0, 8556.0, 8682.0, 8741.0, 8850.0, 8895.0, 9848.0, 9960.0, 10252.0, 10413.0, 10472.0, 10668.0, 10741.0, 10891.0, 10979.0, 11278.0, 22900.0, 23231.0, 23683.0, 26137.0, 26207.0, 30061.0, 51053.0, 51071.0, 51199.0, 54756.0, 54994.0, 55540.0, 55553.0, 55604.0, 55840.0, 55893.0, 56907.0, 57669.0, 64067.0, 64750.0, 79618.0, 79870.0, 84614.0, 84750.0, 84950.0, 85457.0, 90865.0, 91750.0, 93664.0, 94241.0, 147657.0, 150280.0, 163859.0, 171024.0, 201931.0, 219736.0, 100861412.0 
GO:0000785 CC 6.72e-04  36/586   980/29107 D02 chromatin                                429.0, 824.0, 1112.0, 2018.0, 2104.0, 3174.0, 4090.0, 4601.0, 4774.0, 4781.0, 5080.0, 5396.0, 5451.0, 5454.0, 5465.0, 6096.0, 6657.0, 6660.0, 6662.0, 6925.0, 6935.0, 7003.0, 7101.0, 7227.0, 9355.0, 9960.0, 10891.0, 11166.0, 11278.0, 55553.0, 57326.0, 63951.0, 64067.0, 79618.0, 84614.0, 440097.0 
GO:0016021 CC 6.83e-04  99/586  3536/29107 D03 integral component of membrane           225.0, 361.0, 444.0, 754.0, 788.0, 952.0, 1734.0, 1901.0, 2262.0, 2681.0, 3709.0, 3782.0, 5139.0, 5827.0, 6383.0, 6747.0, 7009.0, 7779.0, 8323.0, 8613.0, 8992.0, 9071.0, 9249.0, 9653.0, 9741.0, 9848.0, 9936.0, 10690.0, 10804.0, 11160.0, 11237.0, 23231.0, 23284.0, 23305.0, 23418.0, 23432.0, 23554.0, 23657.0, 23705.0, 25834.0, 26002.0, 26092.0, 27333.0, 28316.0, 30061.0, 51259.0, 51313.0, 51374.0, 51522.0, 53832.0, 54741.0, 54756.0, 54762.0, 55273.0, 55334.0, 56674.0, 57088.0, 57678.0, 64757.0, 79794.0, 79901.0, 80723.0, 81031.0, 84168.0, 84239.0, 84275.0, 84329.0, 84418.0, 84620.0, 84750.0, 84925.0, 85315.0, 93129.0, 113201.0, 113612.0, 116135.0, 116151.0, 116238.0, 116843.0, 124491.0, 129642.0, 145407.0, 146223.0, 151742.0, 154091.0, 165215.0, 166647.0, 201266.0, 201931.0, 219902.0, 220963.0, 221687.0, 285440.0, 337867.0, 388335.0, 389203.0, 399948.0, 728215.0, 100996492.0 
GO:0005794 CC 7.15e-04  36/586   988/29107 D05 Golgi apparatus                          19.0, 48.0, 324.0, 567.0, 824.0, 1363.0, 2697.0, 5125.0, 5592.0, 7099.0, 7525.0, 7779.0, 8613.0, 8934.0, 9741.0, 10252.0, 10690.0, 11237.0, 11341.0, 22919.0, 27333.0, 51313.0, 54741.0, 54756.0, 55667.0, 55785.0, 79971.0, 80723.0, 84750.0, 85315.0, 90411.0, 113201.0, 163859.0, 201266.0, 387758.0, 729085.0 
GO:0030667 CC 7.74e-04   8/586    97/29107 D06 secretory granule membrane               387.0, 952.0, 3709.0, 5269.0, 11031.0, 26002.0, 29106.0, 84329.0 
GO:0030659 CC 8.32e-04   9/586   122/29107 D05 cytoplasmic vesicle membrane             3709.0, 8323.0, 51375.0, 55667.0, 55686.0, 56776.0, 56907.0, 81552.0, 93664.0 
GO:0032587 CC 8.85e-04   8/586    99/29107 D05 ruffle membrane                          324.0, 387.0, 1956.0, 2059.0, 7430.0, 23586.0, 55198.0, 57669.0 
GO:0044297 CC 9.21e-04   7/586    77/29107 D02 cell body                                1809.0, 2534.0, 2706.0, 5028.0, 6017.0, 6506.0, 7430.0 
GO:0005515 MF 4.74e-30 386/586 12418/29107 D02 protein binding                          19.0, 48.0, 117.0, 136.0, 183.0, 205.0, 216.0, 225.0, 324.0, 341.0, 361.0, 387.0, 394.0, 429.0, 444.0, 501.0, 567.0, 596.0, 658.0, 663.0, 664.0, 754.0, 767.0, 788.0, 824.0, 836.0, 1031.0, 1112.0, 1363.0, 1376.0, 1399.0, 1488.0, 1500.0, 1519.0, 1635.0, 1809.0, 1901.0, 1910.0, 1956.0, 1962.0, 1979.0, 2018.0, 2040.0, 2059.0, 2104.0, 2108.0, 2110.0, 2139.0, 2184.0, 2195.0, 2202.0, 2247.0, 2256.0, 2262.0, 2519.0, 2534.0, 2565.0, 2628.0, 2631.0, 2697.0, 2706.0, 2746.0, 2752.0, 2823.0, 2949.0, 2950.0, 3006.0, 3030.0, 3032.0, 3077.0, 3398.0, 3400.0, 3437.0, 3613.0, 3655.0, 3945.0, 3956.0, 3977.0, 3983.0, 3987.0, 4026.0, 4045.0, 4090.0, 4163.0, 4217.0, 4289.0, 4493.0, 4504.0, 4601.0, 4604.0, 4638.0, 4735.0, 4853.0, 4907.0, 4915.0, 5028.0, 5052.0, 5080.0, 5125.0, 5130.0, 5139.0, 5208.0, 5236.0, 5264.0, 5270.0, 5375.0, 5396.0, 5451.0, 5454.0, 5465.0, 5480.0, 5507.0, 5509.0, 5525.0, 5576.0, 5578.0, 5592.0, 5654.0, 5764.0, 5784.0, 5786.0, 5803.0, 5824.0, 5827.0, 5828.0, 5978.0, 6016.0, 6017.0, 6096.0, 6284.0, 6302.0, 6383.0, 6385.0, 6506.0, 6507.0, 6565.0, 6581.0, 6641.0, 6657.0, 6660.0, 6662.0, 6717.0, 6747.0, 6925.0, 6935.0, 7003.0, 7009.0, 7037.0, 7042.0, 7049.0, 7078.0, 7099.0, 7107.0, 7159.0, 7227.0, 7274.0, 7374.0, 7430.0, 7525.0, 7779.0, 8099.0, 8139.0, 8323.0, 8364.0, 8366.0, 8404.0, 8412.0, 8424.0, 8556.0, 8601.0, 8613.0, 8671.0, 8682.0, 8800.0, 8801.0, 8850.0, 8879.0, 8895.0, 8934.0, 8991.0, 8992.0, 9019.0, 9071.0, 9315.0, 9355.0, 9378.0, 9455.0, 9588.0, 9741.0, 9749.0, 9760.0, 9848.0, 9936.0, 10082.0, 10160.0, 10217.0, 10247.0, 10252.0, 10413.0, 10418.0, 10449.0, 10461.0, 10472.0, 10529.0, 10606.0, 10611.0, 10668.0, 10672.0, 10690.0, 10741.0, 10768.0, 10804.0, 10827.0, 10891.0, 10979.0, 10993.0, 11031.0, 11112.0, 11160.0, 11197.0, 11237.0, 11261.0, 11278.0, 11341.0, 22836.0, 22900.0, 22919.0, 22929.0, 23284.0, 23365.0, 23382.0, 23418.0, 23432.0, 23475.0, 23554.0, 23557.0, 23586.0, 23657.0, 23660.0, 23683.0, 23705.0, 25840.0, 25925.0, 25927.0, 26002.0, 26092.0, 26207.0, 27131.0, 27295.0, 27314.0, 28951.0, 29106.0, 29767.0, 29968.0, 29969.0, 30061.0, 30851.0, 50808.0, 51053.0, 51071.0, 51191.0, 51199.0, 51259.0, 51268.0, 51374.0, 51375.0, 51458.0, 51522.0, 51635.0, 53832.0, 54532.0, 54741.0, 54762.0, 54898.0, 54994.0, 55022.0, 55198.0, 55256.0, 55273.0, 55334.0, 55366.0, 55526.0, 55540.0, 55553.0, 55604.0, 55686.0, 55742.0, 55752.0, 55760.0, 55840.0, 55856.0, 55970.0, 56034.0, 56674.0, 56884.0, 56898.0, 56907.0, 57088.0, 57161.0, 57326.0, 57381.0, 57402.0, 57669.0, 57678.0, 58488.0, 58489.0, 58494.0, 58529.0, 63826.0, 63933.0, 63951.0, 64750.0, 64757.0, 64854.0, 65983.0, 79038.0, 79607.0, 79611.0, 79618.0, 79632.0, 79635.0, 79794.0, 79901.0, 79971.0, 80723.0, 80763.0, 81563.0, 81846.0, 84105.0, 84168.0, 84217.0, 84418.0, 84437.0, 84747.0, 84950.0, 84986.0, 85315.0, 85439.0, 85440.0, 85457.0, 90411.0, 90865.0, 91750.0, 93129.0, 94241.0, 114899.0, 114971.0, 115560.0, 116135.0, 116151.0, 116238.0, 116931.0, 124491.0, 124540.0, 130132.0, 130574.0, 140576.0, 144608.0, 146223.0, 147657.0, 150280.0, 151230.0, 152137.0, 157310.0, 158293.0, 163050.0, 163859.0, 167410.0, 167681.0, 171024.0, 202151.0, 219736.0, 220963.0, 221687.0, 253827.0, 260425.0, 283578.0, 337867.0, 348110.0, 388335.0, 389203.0, 414149.0, 440097.0, 652968.0, 100861412.0, 101928601.0 
GO:0042802 MF 1.47e-10  69/586  1495/29107 D03 identical protein binding                38.0, 128.0, 429.0, 567.0, 596.0, 664.0, 952.0, 1374.0, 1399.0, 1635.0, 1666.0, 1809.0, 1956.0, 2040.0, 2247.0, 2534.0, 2706.0, 2746.0, 2752.0, 2949.0, 3437.0, 3945.0, 3956.0, 4199.0, 4217.0, 4289.0, 5052.0, 5130.0, 5445.0, 5454.0, 5654.0, 6383.0, 6385.0, 6925.0, 7037.0, 7099.0, 7159.0, 7430.0, 7915.0, 8424.0, 8671.0, 9071.0, 9455.0, 9588.0, 10247.0, 10606.0, 10768.0, 22919.0, 22929.0, 23475.0, 23586.0, 29968.0, 51458.0, 55198.0, 63826.0, 63951.0, 64750.0, 65983.0, 79607.0, 79618.0, 79901.0, 81846.0, 84105.0, 84329.0, 89122.0, 114899.0, 124540.0, 652968.0, 100861412.0 
GO:0009055 MF 4.97e-07  10/586    63/29107 D03 electron transfer activity               128.0, 217.0, 444.0, 2108.0, 2110.0, 2731.0, 4199.0, 8630.0, 9249.0, 29958.0 
GO:0042803 MF 1.03e-06  34/586   671/29107 D04 protein homodimerization activity        51.0, 225.0, 567.0, 596.0, 664.0, 2040.0, 2053.0, 2731.0, 3613.0, 4217.0, 4289.0, 4915.0, 5130.0, 5446.0, 6284.0, 7037.0, 7042.0, 8800.0, 10993.0, 22900.0, 23305.0, 23705.0, 51084.0, 53342.0, 54994.0, 55198.0, 55553.0, 56034.0, 63826.0, 133686.0, 140576.0, 146556.0, 201931.0, 387758.0 
GO:0003779 MF 1.90e-06  19/586   263/29107 D04 actin binding                            2059.0, 3983.0, 4604.0, 4638.0, 6641.0, 7430.0, 9455.0, 9749.0, 10611.0, 10810.0, 10979.0, 27295.0, 29767.0, 55742.0, 56776.0, 56907.0, 58529.0, 81624.0, 171024.0 
GO:0030170 MF 1.36e-05   8/586    55/29107 D05 pyridoxal phosphate binding              2731.0, 8879.0, 10993.0, 29968.0, 54996.0, 63826.0, 64757.0, 64850.0 
GO:1903763 MF 3.20e-05   3/586     4/29107 D07 gap junction channel activity involved in cell communication by electrical coupling 2697.0, 2706.0, 10804.0 
GO:0003700 MF 3.82e-05  23/586   442/29107 D02 DNA-binding transcription factor activity 429.0, 1112.0, 3174.0, 4774.0, 5080.0, 5454.0, 5465.0, 5978.0, 6096.0, 6657.0, 6660.0, 6662.0, 6925.0, 6935.0, 7003.0, 7227.0, 11166.0, 11278.0, 23660.0, 55553.0, 55893.0, 115560.0, 163050.0 
GO:0016616 MF 6.45e-05   5/586    22/29107 D04 oxidoreductase activity, acting on the CH-OH group of donors, NAD or NADP as acceptor 1488.0, 9249.0, 11112.0, 51084.0, 56898.0 
GO:0003985 MF 7.88e-05   3/586     5/29107 D07 acetyl-CoA C-acetyltransferase activity  38.0, 3030.0, 10449.0 
GO:0051287 MF 1.04e-04   6/586    38/29107 D05 NAD binding                              216.0, 217.0, 1488.0, 4199.0, 11112.0, 56898.0 
GO:0005504 MF 1.24e-04   5/586    25/29107 D06 fatty acid binding                       51.0, 128.0, 341.0, 2950.0, 5375.0 
GO:0004029 MF 1.39e-04   4/586    14/29107 D06 aldehyde dehydrogenase (NAD+) activity   216.0, 217.0, 223.0, 501.0 
GO:0043878 MF 1.55e-04   3/586     6/29107 D05 glyceraldehyde-3-phosphate dehydrogenase (NAD+) (non-phosphorylating) activity 217.0, 223.0, 501.0 
```
