## Supplementary material for "Transcriptional and genetic sex differences for schizophrenia across the dorsolateral prefrontal cortex, hippocampus, and caudate nucleus": Data S4: GO_analysis_module_blue.txt

```
GO:0015031 BP 2.30e-06 32/1045   357/29107 D05 protein transport                        321.0, 738.0, 4580.0, 5119.0, 5866.0, 8086.0, 8527.0, 9546.0, 9609.0, 9907.0, 10270.0, 10807.0, 10897.0, 11316.0, 23265.0, 23457.0, 29911.0, 51272.0, 55317.0, 55738.0, 57576.0, 79585.0, 79643.0, 79874.0, 84364.0, 84971.0, 92714.0, 93343.0, 113178.0, 115703.0, 129880.0, 158056.0 
GO:0039702 BP 3.88e-06  7/1045    20/29107 D03 viral budding via host ESCRT complex     5119.0, 27183.0, 51160.0, 55048.0, 79643.0, 79720.0, 93343.0 
GO:0036258 BP 7.78e-06  8/1045    30/29107 D08 multivesicular body assembly             5119.0, 9146.0, 27183.0, 51160.0, 55048.0, 79643.0, 79720.0, 93343.0 
GO:0006468 BP 1.94e-05 36/1045   460/29107 D07 protein phosphorylation                  994.0, 1025.0, 1198.0, 1445.0, 1454.0, 1487.0, 1760.0, 2580.0, 2621.0, 3551.0, 3611.0, 3706.0, 5261.0, 5585.0, 5681.0, 6793.0, 7297.0, 7535.0, 8558.0, 8711.0, 8844.0, 9020.0, 9024.0, 9088.0, 9149.0, 9344.0, 9641.0, 9794.0, 10295.0, 10298.0, 10494.0, 10641.0, 65268.0, 83694.0, 203054.0, 415116.0 
GO:0035195 BP 7.18e-07  2/1045   557/29107 D10 gene silencing by miRNA                  4343.0, 126374.0 
GO:0050911 BP 9.14e-07  0/1045   401/29107 D05 detection of chemical stimulus involved in sensory perception of smell  
GO:0005829 CC 6.41e-30 340/1045  5294/29107 D02 cytosol                                  30.0, 118.0, 208.0, 221.0, 327.0, 547.0, 581.0, 738.0, 755.0, 994.0, 997.0, 1152.0, 1212.0, 1312.0, 1445.0, 1454.0, 1616.0, 1627.0, 1723.0, 1760.0, 1797.0, 1802.0, 1819.0, 1856.0, 1857.0, 2021.0, 2036.0, 2049.0, 2068.0, 2077.0, 2194.0, 2356.0, 2580.0, 2582.0, 2584.0, 2671.0, 2781.0, 2873.0, 2875.0, 3029.0, 3145.0, 3257.0, 3551.0, 3611.0, 3636.0, 3706.0, 3795.0, 4282.0, 4343.0, 4351.0, 4357.0, 4358.0, 4524.0, 4597.0, 4661.0, 4723.0, 4772.0, 4793.0, 4795.0, 4851.0, 4968.0, 5050.0, 5116.0, 5119.0, 5152.0, 5209.0, 5211.0, 5214.0, 5261.0, 5335.0, 5339.0, 5424.0, 5434.0, 5526.0, 5531.0, 5585.0, 5605.0, 5609.0, 5681.0, 5802.0, 5866.0, 5881.0, 6002.0, 6015.0, 6158.0, 6449.0, 6455.0, 6494.0, 6618.0, 6721.0, 6793.0, 6804.0, 6810.0, 6895.0, 7015.0, 7016.0, 7064.0, 7249.0, 7264.0, 7297.0, 7329.0, 7376.0, 7469.0, 7517.0, 7535.0, 8086.0, 8189.0, 8312.0, 8379.0, 8527.0, 8666.0, 8721.0, 8733.0, 8844.0, 8938.0, 9020.0, 9049.0, 9088.0, 9112.0, 9146.0, 9179.0, 9260.0, 9266.0, 9344.0, 9361.0, 9381.0, 9409.0, 9454.0, 9479.0, 9564.0, 9569.0, 9641.0, 9654.0, 9696.0, 9784.0, 9814.0, 9826.0, 9827.0, 9894.0, 9927.0, 10014.0, 10023.0, 10139.0, 10174.0, 10204.0, 10235.0, 10297.0, 10298.0, 10300.0, 10400.0, 10459.0, 10570.0, 10573.0, 10587.0, 10616.0, 10755.0, 10908.0, 10948.0, 11047.0, 11313.0, 11316.0, 22981.0, 22994.0, 23066.0, 23098.0, 23108.0, 23265.0, 23274.0, 23293.0, 23294.0, 23295.0, 23354.0, 23363.0, 23370.0, 23381.0, 23417.0, 23583.0, 23770.0, 25759.0, 25796.0, 25970.0, 26048.0, 26063.0, 26086.0, 26088.0, 26205.0, 26232.0, 26233.0, 26528.0, 26873.0, 27158.0, 27175.0, 27183.0, 27237.0, 27352.0, 27429.0, 28960.0, 28991.0, 29882.0, 29911.0, 29952.0, 29997.0, 30827.0, 50636.0, 51005.0, 51070.0, 51160.0, 51272.0, 51295.0, 51343.0, 51477.0, 51608.0, 51690.0, 51763.0, 54442.0, 54472.0, 54512.0, 54535.0, 54850.0, 54862.0, 54867.0, 54963.0, 54973.0, 55072.0, 55201.0, 55317.0, 55367.0, 55527.0, 55658.0, 55666.0, 55701.0, 55715.0, 55738.0, 56623.0, 56848.0, 57026.0, 57175.0, 57176.0, 57215.0, 57407.0, 57558.0, 57576.0, 57592.0, 57655.0, 57674.0, 57731.0, 58509.0, 63976.0, 64223.0, 64410.0, 64419.0, 64599.0, 64718.0, 64777.0, 64852.0, 65220.0, 65268.0, 65985.0, 79058.0, 79147.0, 79178.0, 79585.0, 79643.0, 79661.0, 79754.0, 79778.0, 79798.0, 79874.0, 80152.0, 80169.0, 80194.0, 80233.0, 80308.0, 80325.0, 80709.0, 80728.0, 80758.0, 80772.0, 81532.0, 81559.0, 81620.0, 81858.0, 84219.0, 84232.0, 84245.0, 84256.0, 84261.0, 84315.0, 84364.0, 84557.0, 84629.0, 84861.0, 84875.0, 84939.0, 89891.0, 90850.0, 90864.0, 91544.0, 93343.0, 94032.0, 112464.0, 112770.0, 114822.0, 114879.0, 114881.0, 115098.0, 115703.0, 115939.0, 116840.0, 116985.0, 118424.0, 124045.0, 124790.0, 124997.0, 126119.0, 126393.0, 127281.0, 128853.0, 129880.0, 140825.0, 142678.0, 144717.0, 146059.0, 146705.0, 196743.0, 197258.0, 201255.0, 201292.0, 219743.0, 219931.0, 246330.0, 256281.0, 261734.0, 284119.0, 284403.0, 348180.0, 414918.0, 415116.0, 503542.0, 790955.0 
GO:0005654 CC 1.29e-23 254/1045  3805/29107 D02 nucleoplasm                              118.0, 208.0, 863.0, 994.0, 997.0, 1025.0, 1186.0, 1198.0, 1454.0, 1468.0, 1487.0, 1616.0, 1723.0, 1797.0, 1819.0, 1856.0, 1874.0, 1877.0, 1961.0, 2068.0, 2077.0, 2648.0, 2873.0, 2972.0, 3611.0, 3727.0, 4125.0, 4282.0, 4661.0, 4772.0, 4795.0, 4851.0, 4913.0, 4968.0, 5152.0, 5209.0, 5424.0, 5434.0, 5453.0, 5531.0, 5585.0, 5883.0, 5916.0, 5989.0, 6002.0, 6015.0, 6497.0, 6618.0, 6621.0, 6721.0, 6835.0, 6881.0, 6895.0, 6919.0, 6929.0, 6944.0, 7015.0, 7023.0, 7089.0, 7156.0, 7329.0, 7376.0, 7469.0, 7517.0, 7593.0, 7625.0, 7703.0, 7709.0, 7988.0, 8086.0, 8175.0, 8189.0, 8498.0, 8721.0, 8971.0, 9013.0, 9020.0, 9049.0, 9088.0, 9112.0, 9149.0, 9150.0, 9260.0, 9344.0, 9361.0, 9569.0, 9580.0, 9612.0, 9641.0, 9739.0, 9757.0, 9794.0, 9904.0, 9907.0, 10014.0, 10025.0, 10204.0, 10212.0, 10248.0, 10270.0, 10362.0, 10445.0, 10459.0, 10514.0, 10607.0, 10620.0, 10629.0, 10743.0, 10847.0, 10919.0, 10948.0, 11047.0, 11194.0, 11316.0, 22888.0, 23005.0, 23030.0, 23060.0, 23090.0, 23119.0, 23135.0, 23212.0, 23246.0, 23294.0, 23513.0, 23583.0, 25851.0, 25855.0, 25900.0, 25946.0, 26048.0, 26088.0, 26145.0, 26173.0, 26205.0, 26277.0, 26528.0, 27043.0, 27158.0, 27343.0, 28960.0, 28991.0, 28992.0, 29781.0, 29882.0, 29894.0, 29997.0, 30827.0, 50626.0, 51069.0, 51070.0, 51231.0, 51295.0, 51343.0, 51497.0, 51547.0, 51548.0, 51586.0, 51608.0, 51690.0, 54512.0, 54531.0, 54555.0, 54853.0, 54913.0, 54973.0, 54998.0, 55201.0, 55257.0, 55317.0, 55367.0, 55621.0, 55657.0, 55658.0, 55666.0, 55735.0, 56623.0, 56848.0, 56928.0, 57215.0, 57332.0, 57407.0, 57418.0, 57473.0, 57592.0, 57647.0, 57804.0, 58509.0, 60314.0, 63925.0, 63976.0, 64223.0, 64852.0, 64949.0, 65057.0, 78994.0, 79039.0, 79050.0, 79058.0, 79147.0, 79661.0, 79798.0, 79813.0, 79955.0, 80152.0, 80169.0, 80198.0, 80233.0, 80709.0, 80758.0, 80764.0, 81532.0, 81559.0, 81620.0, 81857.0, 84148.0, 84164.0, 84232.0, 84245.0, 84256.0, 84289.0, 84444.0, 84619.0, 84629.0, 84878.0, 84934.0, 84939.0, 84957.0, 84971.0, 90480.0, 90809.0, 93343.0, 94032.0, 113179.0, 113878.0, 114034.0, 114881.0, 116985.0, 124790.0, 155054.0, 161882.0, 196403.0, 199990.0, 201255.0, 201292.0, 221927.0, 261734.0, 283149.0, 283899.0, 284119.0, 284129.0, 345630.0, 389333.0, 790955.0 
GO:0005634 CC 8.05e-18 305/1045  5371/29107 D05 nucleus                                  118.0, 208.0, 421.0, 581.0, 773.0, 863.0, 994.0, 997.0, 1025.0, 1152.0, 1198.0, 1454.0, 1468.0, 1487.0, 1616.0, 1628.0, 1797.0, 1819.0, 1856.0, 1954.0, 2021.0, 2068.0, 2077.0, 2648.0, 2738.0, 2972.0, 3104.0, 3551.0, 3636.0, 3706.0, 4343.0, 4440.0, 4661.0, 4772.0, 4793.0, 4795.0, 4851.0, 4913.0, 4968.0, 5214.0, 5310.0, 5424.0, 5434.0, 5453.0, 5526.0, 5585.0, 5605.0, 5609.0, 5727.0, 5883.0, 5916.0, 5990.0, 6002.0, 6015.0, 6449.0, 6494.0, 6497.0, 6576.0, 6618.0, 6621.0, 6721.0, 6881.0, 6911.0, 6919.0, 6929.0, 6944.0, 7015.0, 7016.0, 7023.0, 7089.0, 7156.0, 7249.0, 7297.0, 7329.0, 7376.0, 7461.0, 7517.0, 7542.0, 7625.0, 7703.0, 7755.0, 7760.0, 8086.0, 8175.0, 8312.0, 8402.0, 8427.0, 8498.0, 8527.0, 8558.0, 8568.0, 8629.0, 8721.0, 8940.0, 8971.0, 9088.0, 9112.0, 9139.0, 9149.0, 9150.0, 9158.0, 9278.0, 9479.0, 9569.0, 9580.0, 9612.0, 9641.0, 9726.0, 9739.0, 9757.0, 9794.0, 9894.0, 9907.0, 9985.0, 10014.0, 10025.0, 10174.0, 10212.0, 10248.0, 10270.0, 10300.0, 10362.0, 10445.0, 10459.0, 10514.0, 10620.0, 10629.0, 10743.0, 10847.0, 10919.0, 11054.0, 11078.0, 22877.0, 22888.0, 22913.0, 22980.0, 23030.0, 23060.0, 23066.0, 23090.0, 23119.0, 23135.0, 23144.0, 23293.0, 23295.0, 23361.0, 23381.0, 23774.0, 25799.0, 25855.0, 25915.0, 25946.0, 25970.0, 26145.0, 26205.0, 26233.0, 26993.0, 27013.0, 27043.0, 27175.0, 27183.0, 27343.0, 27429.0, 28960.0, 28991.0, 28992.0, 29777.0, 29781.0, 29894.0, 29901.0, 29998.0, 30827.0, 51005.0, 51070.0, 51231.0, 51282.0, 51295.0, 51341.0, 51547.0, 51548.0, 51690.0, 51754.0, 51763.0, 54442.0, 54512.0, 54531.0, 54535.0, 54555.0, 54587.0, 54850.0, 54862.0, 54963.0, 54973.0, 54998.0, 55201.0, 55311.0, 55367.0, 55621.0, 55658.0, 55663.0, 55666.0, 56257.0, 56623.0, 56848.0, 56948.0, 57106.0, 57332.0, 57479.0, 57558.0, 57567.0, 57585.0, 57593.0, 58491.0, 58509.0, 60314.0, 63925.0, 63941.0, 63976.0, 64718.0, 64777.0, 79039.0, 79187.0, 79447.0, 79639.0, 79661.0, 79759.0, 79763.0, 79797.0, 79813.0, 79943.0, 79955.0, 80169.0, 80198.0, 80256.0, 80728.0, 80764.0, 81532.0, 81606.0, 81620.0, 83742.0, 84148.0, 84164.0, 84232.0, 84289.0, 84330.0, 84444.0, 84619.0, 84717.0, 84858.0, 84861.0, 84875.0, 84934.0, 84939.0, 84948.0, 90485.0, 91300.0, 92595.0, 112770.0, 115509.0, 115950.0, 116412.0, 116988.0, 118424.0, 124045.0, 124790.0, 125950.0, 126208.0, 126374.0, 126393.0, 129138.0, 130557.0, 146059.0, 146542.0, 146713.0, 147807.0, 147808.0, 149076.0, 155054.0, 161882.0, 162979.0, 163033.0, 197342.0, 220064.0, 221927.0, 256364.0, 283149.0, 284004.0, 284119.0, 284346.0, 284358.0, 284403.0, 284439.0, 285971.0, 286075.0, 286128.0, 339123.0, 340385.0, 374655.0, 388569.0, 389119.0, 399664.0, 503542.0, 100131017.0, 100132074.0, 100507290.0 
GO:0005737 CC 3.59e-13 259/1045  4713/29107 D02 cytoplasm                                118.0, 221.0, 321.0, 421.0, 581.0, 755.0, 773.0, 949.0, 994.0, 1445.0, 1454.0, 1627.0, 1819.0, 1856.0, 1874.0, 1877.0, 2068.0, 2121.0, 2194.0, 2356.0, 2550.0, 2580.0, 2584.0, 2621.0, 3145.0, 3257.0, 3551.0, 3706.0, 3795.0, 4282.0, 4358.0, 4440.0, 4580.0, 4772.0, 5050.0, 5214.0, 5310.0, 5335.0, 5339.0, 5526.0, 5585.0, 5609.0, 5916.0, 5990.0, 6002.0, 6261.0, 6320.0, 6449.0, 6455.0, 6494.0, 6497.0, 6721.0, 6837.0, 6881.0, 6895.0, 6929.0, 7016.0, 7145.0, 7249.0, 7297.0, 7329.0, 7376.0, 7461.0, 7517.0, 7535.0, 8189.0, 8193.0, 8312.0, 8326.0, 8498.0, 8527.0, 8558.0, 8629.0, 8666.0, 8711.0, 8721.0, 8844.0, 8913.0, 8941.0, 9024.0, 9049.0, 9112.0, 9150.0, 9266.0, 9344.0, 9423.0, 9454.0, 9479.0, 9546.0, 9564.0, 9580.0, 9641.0, 9684.0, 9826.0, 9894.0, 9904.0, 9907.0, 10014.0, 10023.0, 10212.0, 10248.0, 10297.0, 10298.0, 10300.0, 10445.0, 10494.0, 10514.0, 10587.0, 10743.0, 10755.0, 10948.0, 11054.0, 11078.0, 11313.0, 23005.0, 23098.0, 23108.0, 23162.0, 23247.0, 23277.0, 23293.0, 23295.0, 23363.0, 23381.0, 23417.0, 23510.0, 25794.0, 25796.0, 25855.0, 25946.0, 25989.0, 26232.0, 26993.0, 27006.0, 27043.0, 27158.0, 27175.0, 27183.0, 28511.0, 28960.0, 29888.0, 29901.0, 29911.0, 51070.0, 51150.0, 51160.0, 51231.0, 51295.0, 51341.0, 51477.0, 51547.0, 51548.0, 51586.0, 51608.0, 51763.0, 54442.0, 54472.0, 54512.0, 54531.0, 54784.0, 54853.0, 54963.0, 54973.0, 55009.0, 55108.0, 55367.0, 55658.0, 55715.0, 56848.0, 57026.0, 57124.0, 57175.0, 57513.0, 57540.0, 57647.0, 57674.0, 57701.0, 57731.0, 58509.0, 60314.0, 63941.0, 64223.0, 64410.0, 64777.0, 64779.0, 65094.0, 65268.0, 79132.0, 79187.0, 79587.0, 79661.0, 79720.0, 79763.0, 79798.0, 80178.0, 80325.0, 80728.0, 81532.0, 81559.0, 81606.0, 83541.0, 83742.0, 84232.0, 84444.0, 84461.0, 84514.0, 84705.0, 84861.0, 84875.0, 84934.0, 85409.0, 89891.0, 89953.0, 90313.0, 90668.0, 91978.0, 92714.0, 112464.0, 113220.0, 113878.0, 114034.0, 114790.0, 115703.0, 115992.0, 116988.0, 124044.0, 124045.0, 124790.0, 125950.0, 126393.0, 127281.0, 128434.0, 129138.0, 129807.0, 130617.0, 142678.0, 146059.0, 146705.0, 146713.0, 155054.0, 196403.0, 197335.0, 199953.0, 221927.0, 255275.0, 256364.0, 283229.0, 283643.0, 284004.0, 284119.0, 284131.0, 284297.0, 339123.0, 374654.0, 389119.0, 415116.0, 440193.0, 729440.0, 100132074.0 
GO:0016021 CC 5.93e-09 191/1045  3536/29107 D03 integral component of membrane           575.0, 738.0, 773.0, 1137.0, 1186.0, 1312.0, 1468.0, 1636.0, 1723.0, 1954.0, 2121.0, 2542.0, 2678.0, 3340.0, 3754.0, 3954.0, 4041.0, 4185.0, 4358.0, 4580.0, 4851.0, 5310.0, 5727.0, 5916.0, 6545.0, 6576.0, 6804.0, 6810.0, 7542.0, 8326.0, 8642.0, 8694.0, 8751.0, 9091.0, 9132.0, 9344.0, 9379.0, 9381.0, 9672.0, 9772.0, 9780.0, 9902.0, 9927.0, 10227.0, 10347.0, 10400.0, 10423.0, 10567.0, 10585.0, 10908.0, 10948.0, 11094.0, 11182.0, 11194.0, 11250.0, 11285.0, 22859.0, 22937.0, 22997.0, 23061.0, 23151.0, 23274.0, 23315.0, 23400.0, 23457.0, 25807.0, 25829.0, 25851.0, 26173.0, 27013.0, 29800.0, 29985.0, 50636.0, 51093.0, 51172.0, 51286.0, 51754.0, 53373.0, 53822.0, 54587.0, 54681.0, 54867.0, 54896.0, 54923.0, 54958.0, 54972.0, 54982.0, 54991.0, 55009.0, 55080.0, 55113.0, 55210.0, 55260.0, 55343.0, 56052.0, 56654.0, 56926.0, 57106.0, 57124.0, 57540.0, 57549.0, 57655.0, 57719.0, 64132.0, 64137.0, 64598.0, 65010.0, 65990.0, 79050.0, 79064.0, 79147.0, 79415.0, 79585.0, 79639.0, 79701.0, 80194.0, 80332.0, 80381.0, 80757.0, 80758.0, 80775.0, 81490.0, 81544.0, 83590.0, 83742.0, 84065.0, 84277.0, 84336.0, 84435.0, 84814.0, 84885.0, 84957.0, 84975.0, 89792.0, 89845.0, 90249.0, 90313.0, 90580.0, 90809.0, 91179.0, 91289.0, 91304.0, 91683.0, 92579.0, 93210.0, 112770.0, 113178.0, 113189.0, 113655.0, 114879.0, 118424.0, 118881.0, 123099.0, 124976.0, 125170.0, 126792.0, 131601.0, 138311.0, 146059.0, 147650.0, 158056.0, 162515.0, 203054.0, 203062.0, 219931.0, 220002.0, 221496.0, 254359.0, 255275.0, 255783.0, 283232.0, 283870.0, 283985.0, 284069.0, 284129.0, 284353.0, 284361.0, 284439.0, 285093.0, 374882.0, 375775.0, 375790.0, 388021.0, 388394.0, 392617.0, 399909.0, 440400.0, 441381.0, 645191.0, 100507588.0, 113523636.0 
GO:0005739 CC 2.61e-07 84/1045  1307/29107 D05 mitochondrion                            581.0, 587.0, 622.0, 755.0, 1152.0, 1468.0, 1723.0, 2232.0, 2356.0, 2639.0, 2671.0, 3712.0, 3954.0, 4357.0, 4358.0, 4723.0, 4913.0, 5442.0, 5605.0, 6687.0, 7023.0, 7517.0, 7755.0, 8402.0, 8733.0, 9158.0, 9361.0, 9563.0, 9927.0, 10270.0, 10295.0, 10400.0, 10469.0, 10573.0, 10587.0, 10948.0, 11194.0, 23098.0, 23151.0, 23417.0, 23770.0, 27429.0, 28960.0, 51027.0, 51069.0, 51073.0, 51286.0, 51295.0, 51754.0, 54998.0, 55210.0, 55260.0, 55527.0, 55687.0, 55735.0, 56848.0, 57176.0, 60314.0, 64342.0, 64949.0, 64981.0, 65990.0, 65993.0, 79671.0, 79922.0, 83451.0, 83642.0, 84629.0, 84705.0, 84971.0, 89941.0, 90480.0, 124997.0, 125170.0, 126789.0, 128308.0, 197257.0, 197322.0, 200205.0, 284119.0, 284439.0, 285367.0, 374887.0, 790955.0 
GO:0043231 CC 2.74e-07 61/1045   846/29107 D04 intracellular membrane-bounded organelle 208.0, 738.0, 755.0, 949.0, 1186.0, 1212.0, 1312.0, 1819.0, 2548.0, 2580.0, 4125.0, 5727.0, 5989.0, 6721.0, 9020.0, 9112.0, 9146.0, 9150.0, 9784.0, 9794.0, 10023.0, 10248.0, 10347.0, 10400.0, 10514.0, 10587.0, 10897.0, 10948.0, 22994.0, 23295.0, 23457.0, 25851.0, 26088.0, 29911.0, 29952.0, 29997.0, 51231.0, 54512.0, 54896.0, 54982.0, 54998.0, 56848.0, 79058.0, 79443.0, 79874.0, 80709.0, 80764.0, 84219.0, 84232.0, 84444.0, 84557.0, 84861.0, 114879.0, 114881.0, 116985.0, 126789.0, 129807.0, 220002.0, 261734.0, 284119.0, 284129.0 
GO:0016020 CC 3.06e-07 122/1045  2127/29107 D02 membrane                                 30.0, 112.0, 581.0, 738.0, 1025.0, 1137.0, 1186.0, 1198.0, 1312.0, 1819.0, 2194.0, 2542.0, 2548.0, 2580.0, 2584.0, 3611.0, 4240.0, 5050.0, 5116.0, 5211.0, 5214.0, 5339.0, 5424.0, 6158.0, 6339.0, 6449.0, 6494.0, 6560.0, 6810.0, 7249.0, 7297.0, 8086.0, 8642.0, 8711.0, 8733.0, 8844.0, 8941.0, 9088.0, 9158.0, 9266.0, 9361.0, 9409.0, 9612.0, 9672.0, 9704.0, 9780.0, 9784.0, 9826.0, 9827.0, 9894.0, 9902.0, 9904.0, 10025.0, 10139.0, 10212.0, 10270.0, 10300.0, 10423.0, 10514.0, 10567.0, 10755.0, 10908.0, 11054.0, 11182.0, 23265.0, 23295.0, 23770.0, 26088.0, 26173.0, 26232.0, 27429.0, 29781.0, 29888.0, 29985.0, 51150.0, 51195.0, 51272.0, 51497.0, 51586.0, 51763.0, 54760.0, 54862.0, 54982.0, 55113.0, 56052.0, 56848.0, 56926.0, 56928.0, 57513.0, 57661.0, 57674.0, 57731.0, 64175.0, 65010.0, 79039.0, 79443.0, 79585.0, 79643.0, 79701.0, 79798.0, 80024.0, 80709.0, 80772.0, 81490.0, 84514.0, 84814.0, 84975.0, 89845.0, 89941.0, 91289.0, 92579.0, 94005.0, 114879.0, 114881.0, 126133.0, 126792.0, 129807.0, 219743.0, 221496.0, 221927.0, 284297.0, 376497.0 
GO:0005765 CC 4.43e-07 32/1045   331/29107 D07 lysosomal membrane                       949.0, 1186.0, 2548.0, 6560.0, 7226.0, 8131.0, 10641.0, 10948.0, 11133.0, 11182.0, 23400.0, 23457.0, 25851.0, 29988.0, 53373.0, 54785.0, 54896.0, 55317.0, 56848.0, 56928.0, 79036.0, 84219.0, 84286.0, 89845.0, 90809.0, 112770.0, 114790.0, 124997.0, 126321.0, 219931.0, 220002.0, 284129.0 
GO:0005794 CC 1.35e-06 66/1045   988/29107 D05 Golgi apparatus                          649.0, 738.0, 2194.0, 2580.0, 3340.0, 3636.0, 3801.0, 4917.0, 5152.0, 5310.0, 5605.0, 5681.0, 5727.0, 7249.0, 7542.0, 8216.0, 8326.0, 9088.0, 9609.0, 9784.0, 10014.0, 10139.0, 10270.0, 10297.0, 10298.0, 10347.0, 10423.0, 10494.0, 10567.0, 10847.0, 10897.0, 11285.0, 11316.0, 22937.0, 23274.0, 23315.0, 23363.0, 26088.0, 29800.0, 29952.0, 51150.0, 51272.0, 54867.0, 54972.0, 55343.0, 55367.0, 56623.0, 57198.0, 63941.0, 79039.0, 79147.0, 79443.0, 79585.0, 80772.0, 84364.0, 84875.0, 84885.0, 93343.0, 116985.0, 126393.0, 126792.0, 136227.0, 146705.0, 254359.0, 266727.0, 284129.0 
GO:0005813 CC 2.31e-06 42/1045   528/29107 D03 centrosome                               994.0, 2648.0, 3801.0, 5116.0, 6497.0, 6919.0, 7016.0, 8086.0, 8379.0, 8733.0, 9024.0, 9150.0, 9696.0, 10300.0, 10807.0, 22981.0, 22994.0, 23108.0, 23354.0, 23363.0, 27175.0, 27183.0, 29901.0, 29911.0, 56928.0, 57701.0, 79187.0, 79874.0, 80709.0, 84440.0, 84861.0, 84934.0, 89891.0, 91978.0, 93343.0, 94032.0, 116840.0, 201255.0, 261734.0, 284403.0, 440193.0, 729440.0 
GO:0005789 CC 6.59e-06 63/1045   973/29107 D04 endoplasmic reticulum membrane           581.0, 1760.0, 2542.0, 2906.0, 4851.0, 5681.0, 5833.0, 5881.0, 6721.0, 8326.0, 8694.0, 8733.0, 8844.0, 9088.0, 9091.0, 9381.0, 9409.0, 9479.0, 9780.0, 10400.0, 10423.0, 10585.0, 10897.0, 10908.0, 10948.0, 11316.0, 22937.0, 23130.0, 23151.0, 23457.0, 26086.0, 27429.0, 29800.0, 54681.0, 54867.0, 54972.0, 54982.0, 55080.0, 56052.0, 56926.0, 57198.0, 57540.0, 63941.0, 64598.0, 79415.0, 79947.0, 81490.0, 84814.0, 84885.0, 91289.0, 91304.0, 92579.0, 94005.0, 114879.0, 114881.0, 118424.0, 123099.0, 128637.0, 129807.0, 130617.0, 138311.0, 162515.0, 375775.0 
GO:0005743 CC 1.72e-05 33/1045   404/29107 D05 mitochondrial inner membrane             1468.0, 1723.0, 2021.0, 2232.0, 2356.0, 3954.0, 4358.0, 4723.0, 6576.0, 6687.0, 8402.0, 10469.0, 10573.0, 11194.0, 25915.0, 51069.0, 51073.0, 51295.0, 54998.0, 55210.0, 56848.0, 64949.0, 64981.0, 65993.0, 80024.0, 81554.0, 84277.0, 90580.0, 128308.0, 129807.0, 197257.0, 284439.0, 376497.0 
GO:0005783 CC 1.85e-05 65/1045  1042/29107 D05 endoplasmic reticulum                    581.0, 2542.0, 2781.0, 2826.0, 4041.0, 5152.0, 5310.0, 5605.0, 6721.0, 8733.0, 8844.0, 9024.0, 9088.0, 9091.0, 9409.0, 9780.0, 10347.0, 10400.0, 10445.0, 10585.0, 10908.0, 22937.0, 23295.0, 23770.0, 26232.0, 27429.0, 29800.0, 50636.0, 51150.0, 51754.0, 51763.0, 54681.0, 54867.0, 54972.0, 54982.0, 55080.0, 55666.0, 56052.0, 56848.0, 56963.0, 57540.0, 63941.0, 64175.0, 64342.0, 65010.0, 65078.0, 79415.0, 79947.0, 84514.0, 84885.0, 91304.0, 92579.0, 115817.0, 118424.0, 127281.0, 128637.0, 130617.0, 221496.0, 254359.0, 284119.0, 284129.0, 339123.0, 375775.0, 376497.0, 646960.0 
GO:0005815 CC 7.43e-05 13/1045   102/29107 D02 microtubule organizing center            1731.0, 5119.0, 5531.0, 5681.0, 11078.0, 23265.0, 54862.0, 57576.0, 79661.0, 83541.0, 83590.0, 115098.0, 729440.0 
GO:0005764 CC 1.08e-04 24/1045   277/29107 D07 lysosome                                 410.0, 949.0, 1636.0, 2548.0, 3257.0, 4125.0, 6448.0, 7226.0, 7249.0, 8722.0, 9146.0, 23400.0, 23457.0, 27183.0, 53373.0, 55317.0, 79443.0, 84286.0, 84861.0, 92799.0, 112770.0, 126321.0, 129807.0, 219931.0 
GO:0016604 CC 1.16e-04 26/1045   321/29107 D02 nuclear body                             118.0, 1616.0, 1856.0, 4772.0, 6497.0, 6618.0, 6895.0, 7089.0, 7469.0, 7703.0, 8189.0, 9612.0, 9894.0, 10362.0, 10847.0, 22888.0, 26277.0, 54472.0, 65057.0, 79813.0, 80152.0, 81620.0, 84256.0, 114034.0, 199990.0, 261734.0 
GO:0048471 CC 1.40e-04 46/1045   713/29107 D02 perinuclear region of cytoplasm          547.0, 575.0, 2580.0, 5152.0, 5339.0, 5605.0, 5727.0, 5881.0, 6494.0, 6810.0, 6881.0, 6895.0, 7016.0, 7249.0, 7517.0, 8312.0, 8326.0, 8666.0, 9024.0, 9311.0, 9479.0, 9546.0, 10297.0, 10847.0, 23108.0, 23162.0, 23363.0, 27158.0, 27183.0, 50626.0, 51763.0, 54472.0, 55201.0, 57175.0, 57407.0, 57799.0, 64419.0, 79058.0, 80194.0, 80758.0, 81532.0, 81544.0, 84232.0, 84957.0, 124093.0, 399664.0 
GO:0071797 CC 1.80e-04  3/1045     4/29107 D05 LUBAC complex                            10616.0, 55072.0, 81858.0 
GO:0016607 CC 2.51e-04 30/1045   411/29107 D03 nuclear speck                            997.0, 1198.0, 3636.0, 4968.0, 5681.0, 6015.0, 6835.0, 6944.0, 7015.0, 8175.0, 9158.0, 9739.0, 9794.0, 9904.0, 9907.0, 10014.0, 10212.0, 10919.0, 23774.0, 26993.0, 30827.0, 51547.0, 55735.0, 58509.0, 64852.0, 80764.0, 84164.0, 114034.0, 124790.0, 146705.0 
GO:0000813 CC 2.92e-04  4/1045    10/29107 D03 ESCRT I complex                          51160.0, 55048.0, 79720.0, 93343.0 
GO:0030496 CC 4.65e-04 16/1045   171/29107 D02 midbody                                  1731.0, 5585.0, 5727.0, 9150.0, 10297.0, 10300.0, 10807.0, 11078.0, 27183.0, 54784.0, 57026.0, 79720.0, 84440.0, 115098.0, 129138.0, 256364.0 
GO:0043202 CC 6.03e-04 11/1045    95/29107 D06 lysosomal lumen                          410.0, 2548.0, 3339.0, 3425.0, 4125.0, 6448.0, 8722.0, 9672.0, 23400.0, 129807.0, 375790.0 
GO:0031902 CC 6.65e-04 13/1045   127/29107 D07 late endosome membrane                   8938.0, 10948.0, 23400.0, 27183.0, 51160.0, 55048.0, 55317.0, 79643.0, 79720.0, 90809.0, 93343.0, 124997.0, 220002.0 
GO:0005814 CC 7.05e-04 14/1045   144/29107 D05 centriole                                5116.0, 9696.0, 9814.0, 22994.0, 54535.0, 80178.0, 80709.0, 84461.0, 89891.0, 116840.0, 124093.0, 197335.0, 283643.0, 284403.0 
GO:0005515 MF 3.15e-89 760/1045 12418/29107 D02 protein binding                          30.0, 112.0, 118.0, 208.0, 221.0, 321.0, 327.0, 410.0, 421.0, 547.0, 575.0, 581.0, 649.0, 738.0, 741.0, 755.0, 773.0, 863.0, 949.0, 994.0, 997.0, 1025.0, 1137.0, 1152.0, 1186.0, 1198.0, 1212.0, 1289.0, 1294.0, 1312.0, 1397.0, 1445.0, 1454.0, 1468.0, 1487.0, 1616.0, 1627.0, 1628.0, 1723.0, 1731.0, 1760.0, 1802.0, 1819.0, 1856.0, 1857.0, 1874.0, 1877.0, 1943.0, 1954.0, 1961.0, 2021.0, 2036.0, 2049.0, 2068.0, 2077.0, 2161.0, 2194.0, 2542.0, 2550.0, 2580.0, 2584.0, 2621.0, 2648.0, 2671.0, 2678.0, 2738.0, 2781.0, 2826.0, 2873.0, 2906.0, 2972.0, 3029.0, 3049.0, 3104.0, 3145.0, 3257.0, 3339.0, 3340.0, 3362.0, 3551.0, 3611.0, 3636.0, 3679.0, 3712.0, 3714.0, 3727.0, 3754.0, 3761.0, 3795.0, 3801.0, 3954.0, 4016.0, 4034.0, 4041.0, 4054.0, 4061.0, 4062.0, 4241.0, 4282.0, 4343.0, 4357.0, 4440.0, 4580.0, 4723.0, 4772.0, 4793.0, 4795.0, 4851.0, 4913.0, 4917.0, 4968.0, 5050.0, 5116.0, 5118.0, 5119.0, 5152.0, 5192.0, 5209.0, 5211.0, 5214.0, 5261.0, 5310.0, 5335.0, 5339.0, 5424.0, 5434.0, 5442.0, 5526.0, 5531.0, 5585.0, 5605.0, 5609.0, 5681.0, 5727.0, 5802.0, 5833.0, 5866.0, 5881.0, 5883.0, 5916.0, 5989.0, 5990.0, 6002.0, 6015.0, 6158.0, 6320.0, 6339.0, 6449.0, 6455.0, 6494.0, 6497.0, 6560.0, 6687.0, 6721.0, 6793.0, 6804.0, 6810.0, 6837.0, 6881.0, 6895.0, 6911.0, 6919.0, 6929.0, 6944.0, 7015.0, 7016.0, 7023.0, 7064.0, 7087.0, 7089.0, 7106.0, 7145.0, 7156.0, 7249.0, 7260.0, 7264.0, 7297.0, 7329.0, 7376.0, 7469.0, 7517.0, 7535.0, 7542.0, 7593.0, 7703.0, 7709.0, 7755.0, 7760.0, 7918.0, 7988.0, 8086.0, 8131.0, 8175.0, 8189.0, 8216.0, 8312.0, 8379.0, 8402.0, 8498.0, 8527.0, 8558.0, 8568.0, 8629.0, 8666.0, 8694.0, 8711.0, 8721.0, 8733.0, 8751.0, 8844.0, 8938.0, 8940.0, 9013.0, 9020.0, 9049.0, 9088.0, 9091.0, 9112.0, 9132.0, 9139.0, 9146.0, 9149.0, 9150.0, 9179.0, 9260.0, 9266.0, 9275.0, 9278.0, 9344.0, 9361.0, 9409.0, 9423.0, 9454.0, 9479.0, 9546.0, 9564.0, 9569.0, 9580.0, 9609.0, 9612.0, 9641.0, 9672.0, 9684.0, 9696.0, 9719.0, 9726.0, 9739.0, 9757.0, 9780.0, 9784.0, 9794.0, 9814.0, 9826.0, 9827.0, 9894.0, 9902.0, 9907.0, 9927.0, 9985.0, 10014.0, 10023.0, 10025.0, 10139.0, 10174.0, 10204.0, 10212.0, 10227.0, 10248.0, 10270.0, 10295.0, 10297.0, 10298.0, 10300.0, 10322.0, 10362.0, 10423.0, 10445.0, 10459.0, 10469.0, 10494.0, 10567.0, 10570.0, 10573.0, 10587.0, 10607.0, 10616.0, 10620.0, 10629.0, 10641.0, 10743.0, 10755.0, 10807.0, 10847.0, 10897.0, 10919.0, 10948.0, 11047.0, 11054.0, 11093.0, 11094.0, 11173.0, 11182.0, 11194.0, 11250.0, 11285.0, 11313.0, 11316.0, 22838.0, 22859.0, 22888.0, 22913.0, 22937.0, 22980.0, 22981.0, 22994.0, 23005.0, 23031.0, 23061.0, 23066.0, 23090.0, 23098.0, 23108.0, 23119.0, 23129.0, 23130.0, 23135.0, 23151.0, 23162.0, 23199.0, 23212.0, 23246.0, 23265.0, 23293.0, 23294.0, 23295.0, 23315.0, 23354.0, 23361.0, 23363.0, 23370.0, 23381.0, 23400.0, 23403.0, 23457.0, 23513.0, 23583.0, 23654.0, 23770.0, 23774.0, 25759.0, 25771.0, 25794.0, 25796.0, 25851.0, 25855.0, 25900.0, 25915.0, 25970.0, 25989.0, 26048.0, 26063.0, 26086.0, 26088.0, 26093.0, 26145.0, 26151.0, 26205.0, 26231.0, 26232.0, 26277.0, 26528.0, 26873.0, 26993.0, 27037.0, 27043.0, 27158.0, 27183.0, 27237.0, 27245.0, 27343.0, 27352.0, 27429.0, 28514.0, 28960.0, 28991.0, 28992.0, 29777.0, 29781.0, 29800.0, 29882.0, 29888.0, 29894.0, 29901.0, 29911.0, 29997.0, 29998.0, 30827.0, 50626.0, 51005.0, 51027.0, 51070.0, 51073.0, 51150.0, 51160.0, 51172.0, 51231.0, 51282.0, 51286.0, 51295.0, 51341.0, 51343.0, 51477.0, 51497.0, 51547.0, 51548.0, 51586.0, 51608.0, 51690.0, 51754.0, 51763.0, 53373.0, 53822.0, 54442.0, 54472.0, 54512.0, 54531.0, 54535.0, 54555.0, 54587.0, 54758.0, 54760.0, 54784.0, 54785.0, 54850.0, 54862.0, 54913.0, 54923.0, 54958.0, 54963.0, 54973.0, 54982.0, 54998.0, 55048.0, 55049.0, 55072.0, 55080.0, 55108.0, 55152.0, 55201.0, 55210.0, 55257.0, 55260.0, 55295.0, 55317.0, 55367.0, 55527.0, 55621.0, 55657.0, 55658.0, 55663.0, 55666.0, 55698.0, 55702.0, 55715.0, 55735.0, 55738.0, 56257.0, 56654.0, 56848.0, 56926.0, 56928.0, 56931.0, 56963.0, 57026.0, 57124.0, 57175.0, 57176.0, 57198.0, 57215.0, 57332.0, 57407.0, 57418.0, 57473.0, 57567.0, 57592.0, 57647.0, 57655.0, 57701.0, 57715.0, 57731.0, 57804.0, 57827.0, 58491.0, 58509.0, 60314.0, 60672.0, 63925.0, 63941.0, 63976.0, 64118.0, 64137.0, 64175.0, 64223.0, 64342.0, 64419.0, 64428.0, 64598.0, 64599.0, 64718.0, 64748.0, 64773.0, 64777.0, 64852.0, 64897.0, 65057.0, 65078.0, 65094.0, 65220.0, 65985.0, 65990.0, 78994.0, 78999.0, 79002.0, 79036.0, 79050.0, 79058.0, 79096.0, 79132.0, 79169.0, 79178.0, 79415.0, 79443.0, 79447.0, 79585.0, 79637.0, 79643.0, 79671.0, 79714.0, 79720.0, 79754.0, 79763.0, 79778.0, 79797.0, 79798.0, 79813.0, 79874.0, 79903.0, 79922.0, 79943.0, 79947.0, 79955.0, 80152.0, 80169.0, 80178.0, 80194.0, 80198.0, 80233.0, 80256.0, 80308.0, 80325.0, 80381.0, 80709.0, 80757.0, 80758.0, 80764.0, 80775.0, 81532.0, 81544.0, 81554.0, 81559.0, 81576.0, 81606.0, 81620.0, 81857.0, 81858.0, 83541.0, 83590.0, 83638.0, 84065.0, 84080.0, 84148.0, 84164.0, 84219.0, 84232.0, 84245.0, 84256.0, 84261.0, 84264.0, 84277.0, 84286.0, 84289.0, 84292.0, 84315.0, 84330.0, 84336.0, 84337.0, 84440.0, 84444.0, 84461.0, 84557.0, 84619.0, 84705.0, 84717.0, 84858.0, 84861.0, 84875.0, 84878.0, 84895.0, 84934.0, 84939.0, 84940.0, 84957.0, 84975.0, 85395.0, 85409.0, 89792.0, 89891.0, 89941.0, 89953.0, 90313.0, 90326.0, 90379.0, 90480.0, 90485.0, 90580.0, 90809.0, 90850.0, 90864.0, 91179.0, 91289.0, 91544.0, 92595.0, 92714.0, 92799.0, 93210.0, 93343.0, 94005.0, 112464.0, 113000.0, 113178.0, 113179.0, 113655.0, 113878.0, 114034.0, 114822.0, 114881.0, 114897.0, 114900.0, 115703.0, 115817.0, 115950.0, 115992.0, 116412.0, 116840.0, 116985.0, 118424.0, 118881.0, 124044.0, 124045.0, 124790.0, 124997.0, 125170.0, 125950.0, 126119.0, 126133.0, 126299.0, 126374.0, 127281.0, 128434.0, 128637.0, 128853.0, 129138.0, 129807.0, 129880.0, 130557.0, 130617.0, 131601.0, 138311.0, 138428.0, 142678.0, 144717.0, 146059.0, 146433.0, 146542.0, 146705.0, 147650.0, 147807.0, 147808.0, 148137.0, 151903.0, 155054.0, 161882.0, 162515.0, 162979.0, 196403.0, 197257.0, 197258.0, 197322.0, 197335.0, 197342.0, 199745.0, 199990.0, 200205.0, 201255.0, 203054.0, 219931.0, 220002.0, 220064.0, 221424.0, 221496.0, 221927.0, 246330.0, 254359.0, 255275.0, 256281.0, 256364.0, 261734.0, 282974.0, 283229.0, 283232.0, 283870.0, 283899.0, 283985.0, 284119.0, 284129.0, 284131.0, 284297.0, 284338.0, 284346.0, 284352.0, 284403.0, 284439.0, 285093.0, 285367.0, 285971.0, 286075.0, 286128.0, 286336.0, 339123.0, 339230.0, 339451.0, 348180.0, 374291.0, 374654.0, 374655.0, 374882.0, 374887.0, 374920.0, 375790.0, 376497.0, 389119.0, 399665.0, 402682.0, 415116.0, 440193.0, 440400.0, 550631.0, 729440.0, 100132074.0, 100132341.0 
GO:0046872 MF 1.11e-21 175/1045  2297/29107 D04 metal ion binding                        112.0, 208.0, 741.0, 773.0, 863.0, 1289.0, 1445.0, 1760.0, 1819.0, 1877.0, 1961.0, 2021.0, 2068.0, 2356.0, 2738.0, 2781.0, 2972.0, 3029.0, 3104.0, 3679.0, 4125.0, 4723.0, 4913.0, 5152.0, 5192.0, 5211.0, 5214.0, 5424.0, 5531.0, 5605.0, 5986.0, 6015.0, 6448.0, 7015.0, 7016.0, 7064.0, 7593.0, 7625.0, 7703.0, 7709.0, 7760.0, 8527.0, 8751.0, 8844.0, 9088.0, 9139.0, 9146.0, 9260.0, 9278.0, 9379.0, 9726.0, 10014.0, 10322.0, 10494.0, 10585.0, 10616.0, 10743.0, 11173.0, 22838.0, 22888.0, 23030.0, 23060.0, 23090.0, 23119.0, 23135.0, 23144.0, 23293.0, 23295.0, 23361.0, 23370.0, 23770.0, 23774.0, 25799.0, 26048.0, 26145.0, 26205.0, 26993.0, 27343.0, 51005.0, 51341.0, 51547.0, 54784.0, 55072.0, 55311.0, 55621.0, 55657.0, 55658.0, 55663.0, 55666.0, 55702.0, 55738.0, 56931.0, 57473.0, 57567.0, 57592.0, 57593.0, 57661.0, 57674.0, 58491.0, 63925.0, 63976.0, 64428.0, 64718.0, 64777.0, 64852.0, 64943.0, 65094.0, 65220.0, 79443.0, 79587.0, 79759.0, 79778.0, 79797.0, 79943.0, 79947.0, 80198.0, 80764.0, 80781.0, 81532.0, 81858.0, 83642.0, 84148.0, 84256.0, 84264.0, 84289.0, 84330.0, 84337.0, 84364.0, 84619.0, 84858.0, 84878.0, 90326.0, 90379.0, 90485.0, 90850.0, 92595.0, 112885.0, 113179.0, 114034.0, 115509.0, 115950.0, 115992.0, 116412.0, 116985.0, 116988.0, 126208.0, 126299.0, 126374.0, 130557.0, 146542.0, 147807.0, 147808.0, 149076.0, 155054.0, 161882.0, 162979.0, 163033.0, 196403.0, 199745.0, 199990.0, 220002.0, 255374.0, 256281.0, 282974.0, 284346.0, 285971.0, 286075.0, 286128.0, 340385.0, 374291.0, 374655.0, 388569.0, 399664.0, 100131017.0, 100507290.0 
GO:0005524 MF 3.07e-09 98/1045  1458/29107 D08 ATP binding                              112.0, 208.0, 547.0, 997.0, 1025.0, 1152.0, 1186.0, 1198.0, 1445.0, 1454.0, 1760.0, 2049.0, 2068.0, 2356.0, 2580.0, 2584.0, 3551.0, 3611.0, 3706.0, 3795.0, 3801.0, 4343.0, 4597.0, 5209.0, 5211.0, 5214.0, 5261.0, 5585.0, 5605.0, 5609.0, 5681.0, 6261.0, 6687.0, 6793.0, 7016.0, 7297.0, 7329.0, 7517.0, 7535.0, 8527.0, 8558.0, 8711.0, 8844.0, 9020.0, 9024.0, 9088.0, 9149.0, 9344.0, 9361.0, 9641.0, 9654.0, 9704.0, 10212.0, 10295.0, 10298.0, 10347.0, 10469.0, 10494.0, 10847.0, 11194.0, 23031.0, 23400.0, 23457.0, 25989.0, 26873.0, 27183.0, 27433.0, 51231.0, 54555.0, 54963.0, 55152.0, 55210.0, 55687.0, 56848.0, 57176.0, 57198.0, 57576.0, 57647.0, 64137.0, 64852.0, 65220.0, 65268.0, 65985.0, 79039.0, 79132.0, 79587.0, 79671.0, 80308.0, 83642.0, 83694.0, 89845.0, 113220.0, 118424.0, 197258.0, 197322.0, 282974.0, 374654.0, 415116.0 
GO:0003677 MF 3.01e-07 65/1045   921/29107 D04 DNA binding                              1025.0, 1874.0, 5424.0, 5434.0, 5916.0, 5990.0, 6621.0, 6881.0, 6911.0, 6919.0, 6929.0, 6944.0, 7015.0, 7023.0, 7156.0, 7376.0, 7542.0, 7703.0, 8629.0, 8721.0, 8940.0, 9278.0, 9580.0, 9612.0, 10362.0, 10620.0, 10629.0, 10847.0, 22980.0, 23119.0, 23144.0, 23583.0, 25946.0, 26993.0, 27245.0, 27343.0, 29777.0, 29800.0, 51341.0, 55201.0, 57106.0, 57215.0, 57473.0, 57585.0, 57592.0, 79132.0, 80152.0, 80198.0, 80233.0, 80709.0, 80764.0, 81620.0, 84256.0, 84330.0, 84444.0, 84948.0, 90326.0, 115950.0, 130557.0, 146713.0, 161882.0, 163033.0, 197342.0, 199745.0, 284131.0 
GO:0004674 MF 3.32e-06 29/1045   312/29107 D06 protein serine/threonine kinase activity 208.0, 1025.0, 1198.0, 1454.0, 1760.0, 2580.0, 3551.0, 3611.0, 5261.0, 5585.0, 5605.0, 6793.0, 7016.0, 8558.0, 9020.0, 9024.0, 9088.0, 9149.0, 9344.0, 9641.0, 10295.0, 10298.0, 23031.0, 25989.0, 51231.0, 65268.0, 203054.0, 282974.0, 415116.0 
GO:0043130 MF 4.41e-06 14/1045    91/29107 D04 ubiquitin binding                        9146.0, 10616.0, 11047.0, 26088.0, 51160.0, 54472.0, 55072.0, 55666.0, 81858.0, 84164.0, 91544.0, 93343.0, 130617.0, 199990.0 
GO:0042802 MF 1.65e-05 86/1045  1495/29107 D03 identical protein binding                321.0, 327.0, 547.0, 581.0, 649.0, 949.0, 1198.0, 1445.0, 1487.0, 1731.0, 1856.0, 2194.0, 2582.0, 3104.0, 3551.0, 3712.0, 4282.0, 4357.0, 4440.0, 4851.0, 5050.0, 5119.0, 5211.0, 5214.0, 5866.0, 6449.0, 6455.0, 6497.0, 6793.0, 6804.0, 6881.0, 6895.0, 7015.0, 7264.0, 7988.0, 8312.0, 8379.0, 8527.0, 8694.0, 9361.0, 9454.0, 9580.0, 9641.0, 9672.0, 10014.0, 10204.0, 10212.0, 10567.0, 10616.0, 10755.0, 23417.0, 23770.0, 26205.0, 26873.0, 27429.0, 27433.0, 28960.0, 29911.0, 29997.0, 51150.0, 53373.0, 54442.0, 54785.0, 55072.0, 57175.0, 57407.0, 64137.0, 79147.0, 79187.0, 79797.0, 79955.0, 80308.0, 80764.0, 81858.0, 84245.0, 92714.0, 92799.0, 114897.0, 116412.0, 124790.0, 219931.0, 256281.0, 284119.0, 376497.0, 440193.0, 729440.0 
GO:0042162 MF 2.05e-05  7/1045    25/29107 D06 telomeric DNA binding                    7015.0, 9894.0, 23293.0, 23381.0, 26277.0, 65057.0, 80169.0 
GO:0003723 MF 5.88e-05 79/1045  1388/29107 D04 RNA binding                              118.0, 327.0, 1198.0, 1454.0, 1819.0, 2194.0, 4343.0, 4440.0, 5339.0, 5442.0, 6158.0, 7015.0, 7145.0, 7329.0, 7625.0, 8175.0, 8402.0, 8568.0, 8666.0, 8721.0, 8940.0, 8971.0, 9704.0, 9739.0, 9904.0, 10212.0, 10248.0, 10270.0, 10514.0, 10573.0, 10607.0, 22913.0, 23212.0, 23246.0, 23293.0, 25946.0, 26093.0, 26528.0, 26993.0, 27037.0, 27043.0, 29777.0, 29997.0, 51069.0, 51070.0, 51073.0, 51497.0, 51690.0, 54555.0, 54913.0, 55621.0, 56257.0, 56931.0, 57647.0, 58509.0, 64779.0, 64852.0, 64949.0, 79002.0, 79039.0, 79050.0, 79169.0, 79922.0, 81554.0, 83638.0, 90850.0, 113000.0, 114034.0, 115098.0, 125950.0, 126789.0, 138428.0, 163033.0, 200205.0, 284119.0, 285367.0, 339230.0, 345630.0, 399664.0 
GO:0106310 MF 7.36e-05 29/1045   359/29107 D06 protein serine kinase activity           208.0, 1025.0, 1198.0, 1454.0, 1760.0, 2580.0, 3551.0, 3611.0, 5585.0, 5605.0, 5609.0, 5681.0, 6793.0, 7016.0, 8558.0, 8844.0, 9020.0, 9024.0, 9088.0, 9149.0, 9344.0, 10298.0, 10494.0, 23031.0, 25989.0, 65268.0, 83694.0, 282974.0, 415116.0 
GO:0000978 MF 1.17e-04 68/1045  1178/29107 D09 RNA polymerase II cis-regulatory region sequence-specific DNA binding 1025.0, 1628.0, 1874.0, 1877.0, 1961.0, 2738.0, 3104.0, 3727.0, 4661.0, 4772.0, 5453.0, 5916.0, 5989.0, 5990.0, 6497.0, 6721.0, 6911.0, 6929.0, 7023.0, 7376.0, 7593.0, 7625.0, 7709.0, 7755.0, 7760.0, 7988.0, 9112.0, 9569.0, 9580.0, 9726.0, 10014.0, 22877.0, 23090.0, 23119.0, 23135.0, 23361.0, 25799.0, 26048.0, 26205.0, 51341.0, 54862.0, 55311.0, 55657.0, 55663.0, 57215.0, 57567.0, 57593.0, 58491.0, 63925.0, 63976.0, 79759.0, 79797.0, 84619.0, 84878.0, 90485.0, 115509.0, 116412.0, 147807.0, 147808.0, 149076.0, 162979.0, 284346.0, 285971.0, 286075.0, 374655.0, 388569.0, 100132074.0, 100507290.0 
GO:0019213 MF 1.31e-04  5/1045    15/29107 D03 deacetylase activity                     3340.0, 28992.0, 51547.0, 51548.0, 150223.0 
GO:0003714 MF 1.39e-04 18/1045   186/29107 D03 transcription corepressor activity       863.0, 1487.0, 1616.0, 7089.0, 9112.0, 9139.0, 9612.0, 10514.0, 22980.0, 26145.0, 51547.0, 51548.0, 54531.0, 79039.0, 84875.0, 115950.0, 126374.0, 161882.0 
GO:0004984 MF 8.85e-07  0/1045   399/29107 D04 olfactory receptor activity               
GO:0004930 MF 1.52e-04  8/1045   683/29107 D04 G protein-coupled receptor activity      575.0, 2826.0, 2914.0, 8326.0, 11250.0, 22859.0, 84435.0, 131601.0 
```
