## Supplementary material for "Transcriptional and genetic sex differences for schizophrenia across the dorsolateral prefrontal cortex, hippocampus, and caudate nucleus": Data S4: GO_analysis_module_brown.txt

```
GO:0006954 BP 1.44e-32  65/784   387/29107 D04 inflammatory response                    12.0, 133.0, 301.0, 604.0, 650.0, 654.0, 728.0, 837.0, 929.0, 958.0, 1051.0, 1116.0, 1903.0, 1969.0, 2353.0, 2357.0, 2358.0, 2687.0, 2919.0, 2920.0, 3269.0, 3428.0, 3487.0, 3553.0, 3554.0, 3569.0, 3576.0, 3579.0, 3627.0, 4069.0, 4210.0, 5606.0, 5743.0, 5806.0, 6279.0, 6280.0, 6283.0, 6347.0, 6373.0, 6382.0, 6401.0, 6556.0, 6774.0, 7057.0, 7097.0, 7128.0, 7132.0, 7133.0, 8372.0, 8460.0, 8737.0, 8807.0, 8809.0, 8876.0, 9034.0, 9258.0, 10392.0, 10758.0, 23643.0, 50848.0, 60675.0, 64332.0, 64386.0, 79155.0, 80149.0 
GO:0006955 BP 1.59e-20  44/784   291/29107 D02 immune response                          355.0, 654.0, 715.0, 728.0, 1051.0, 2204.0, 2215.0, 2634.0, 2669.0, 3107.0, 3133.0, 3140.0, 3553.0, 3554.0, 3566.0, 3577.0, 3579.0, 3937.0, 4055.0, 4091.0, 4277.0, 4783.0, 4860.0, 5008.0, 5272.0, 6398.0, 7057.0, 7097.0, 7126.0, 7133.0, 7850.0, 8807.0, 8809.0, 9034.0, 9173.0, 9235.0, 9466.0, 10346.0, 10410.0, 10581.0, 10673.0, 25939.0, 27166.0, 57817.0 
GO:0045087 BP 1.21e-19  54/784   461/29107 D06 innate immune response                   301.0, 639.0, 684.0, 710.0, 715.0, 716.0, 837.0, 929.0, 1191.0, 2242.0, 2268.0, 3107.0, 3133.0, 3140.0, 3148.0, 3426.0, 3428.0, 3665.0, 3669.0, 3718.0, 3958.0, 4210.0, 4615.0, 5806.0, 6279.0, 6280.0, 6283.0, 6737.0, 7097.0, 7706.0, 8542.0, 8876.0, 9258.0, 10346.0, 10392.0, 10865.0, 23601.0, 23643.0, 25939.0, 26253.0, 26472.0, 51279.0, 51734.0, 54210.0, 54625.0, 56829.0, 57126.0, 64127.0, 83666.0, 84166.0, 85363.0, 92610.0, 115004.0, 151636.0 
GO:0001525 BP 6.52e-19  37/784   222/29107 D03 angiogenesis                             285.0, 290.0, 302.0, 388.0, 800.0, 1284.0, 1545.0, 1890.0, 1942.0, 2004.0, 2028.0, 2321.0, 3091.0, 3162.0, 3576.0, 3678.0, 3725.0, 5054.0, 5743.0, 6347.0, 6464.0, 7045.0, 7422.0, 8828.0, 8829.0, 10163.0, 10519.0, 23670.0, 51129.0, 51330.0, 54567.0, 54922.0, 60675.0, 80025.0, 80149.0, 81575.0, 154810.0 
GO:0006915 BP 1.28e-17  56/784   547/29107 D04 apoptotic process                        355.0, 388.0, 728.0, 840.0, 929.0, 1116.0, 1263.0, 1647.0, 2765.0, 2869.0, 3486.0, 3553.0, 3659.0, 4055.0, 4615.0, 4616.0, 4792.0, 4982.0, 5272.0, 5292.0, 5359.0, 5552.0, 6279.0, 6280.0, 7097.0, 7126.0, 7128.0, 7704.0, 8462.0, 8718.0, 8737.0, 8793.0, 8795.0, 8797.0, 8837.0, 8870.0, 10392.0, 10519.0, 10912.0, 23645.0, 23786.0, 27166.0, 51283.0, 51330.0, 54507.0, 54541.0, 55081.0, 55332.0, 56892.0, 64651.0, 79155.0, 80149.0, 83593.0, 84674.0, 220441.0, 255488.0 
GO:0007166 BP 5.50e-17  35/784   225/29107 D05 cell surface receptor signaling pathway  301.0, 929.0, 966.0, 978.0, 1906.0, 2015.0, 2064.0, 2212.0, 2215.0, 2358.0, 2669.0, 2674.0, 3460.0, 3554.0, 3577.0, 3579.0, 3627.0, 4615.0, 4881.0, 5021.0, 5175.0, 6347.0, 8519.0, 8718.0, 8795.0, 9466.0, 11025.0, 23643.0, 27180.0, 51267.0, 64123.0, 80045.0, 197259.0, 222487.0, 283383.0 
GO:0045766 BP 1.17e-16  29/784   153/29107 D07 positive regulation of angiogenesis      133.0, 285.0, 306.0, 358.0, 388.0, 728.0, 958.0, 1003.0, 1116.0, 1545.0, 2152.0, 2321.0, 3082.0, 3091.0, 3162.0, 3553.0, 3576.0, 3579.0, 4846.0, 5054.0, 6774.0, 7057.0, 7422.0, 7474.0, 8829.0, 51129.0, 79805.0, 80149.0, 116844.0 
GO:0043066 BP 4.73e-16  50/784   483/29107 D07 negative regulation of apoptotic process 301.0, 355.0, 358.0, 597.0, 602.0, 1026.0, 1263.0, 1843.0, 2274.0, 2869.0, 3082.0, 3491.0, 3569.0, 3875.0, 4091.0, 4170.0, 4318.0, 4487.0, 4609.0, 5272.0, 5292.0, 5329.0, 6464.0, 7057.0, 7422.0, 7474.0, 7481.0, 8444.0, 8737.0, 8793.0, 8835.0, 8837.0, 8870.0, 9021.0, 9531.0, 10519.0, 10630.0, 11167.0, 23085.0, 23564.0, 23601.0, 26471.0, 27166.0, 29904.0, 51129.0, 51283.0, 51316.0, 56892.0, 60675.0, 255488.0 
GO:0050729 BP 7.08e-15  22/784    95/29107 D07 positive regulation of inflammatory response 1051.0, 2828.0, 3553.0, 3949.0, 4258.0, 4792.0, 5008.0, 5054.0, 6279.0, 6280.0, 6283.0, 7052.0, 7097.0, 7132.0, 7474.0, 8692.0, 8737.0, 8840.0, 9111.0, 9173.0, 64332.0, 283131.0 
GO:0051607 BP 7.52e-15  31/784   205/29107 D07 defense response to virus                684.0, 958.0, 2633.0, 2635.0, 3428.0, 3460.0, 3569.0, 3659.0, 3665.0, 3669.0, 3764.0, 4615.0, 5359.0, 7097.0, 8519.0, 8692.0, 10346.0, 10410.0, 10581.0, 25939.0, 54541.0, 56829.0, 80149.0, 83666.0, 84166.0, 85363.0, 91607.0, 115004.0, 151636.0, 163702.0, 197259.0 
GO:0032496 BP 1.26e-14  26/784   143/29107 D05 response to lipopolysaccharide           133.0, 728.0, 1439.0, 1906.0, 2353.0, 2687.0, 3148.0, 3553.0, 3725.0, 3764.0, 4091.0, 4258.0, 4791.0, 4846.0, 5106.0, 5743.0, 6279.0, 6280.0, 6401.0, 6556.0, 6648.0, 7056.0, 9590.0, 11213.0, 23643.0, 25819.0 
GO:0007165 BP 2.09e-14  76/784  1075/29107 D04 signal transduction                      133.0, 285.0, 290.0, 301.0, 355.0, 728.0, 1017.0, 1145.0, 1192.0, 1439.0, 1890.0, 2004.0, 2028.0, 2064.0, 2078.0, 2357.0, 2669.0, 2787.0, 2919.0, 3091.0, 3485.0, 3487.0, 3491.0, 3553.0, 3566.0, 3576.0, 3579.0, 3627.0, 4055.0, 4615.0, 4739.0, 4881.0, 4982.0, 5175.0, 5329.0, 5606.0, 5829.0, 5880.0, 6277.0, 6347.0, 6373.0, 6398.0, 6774.0, 6781.0, 7097.0, 7791.0, 8428.0, 8614.0, 8660.0, 8718.0, 8793.0, 8797.0, 8809.0, 8829.0, 8840.0, 9052.0, 9064.0, 9173.0, 9235.0, 9322.0, 9630.0, 10135.0, 10392.0, 10673.0, 23092.0, 23601.0, 51285.0, 51655.0, 54567.0, 54922.0, 56882.0, 83593.0, 83937.0, 148932.0, 152189.0, 644815.0 
GO:0051092 BP 5.72e-14  26/784   152/29107 D12 positive regulation of NF-kappaB transcription factor activity 958.0, 1191.0, 1491.0, 3383.0, 3553.0, 4615.0, 6279.0, 6280.0, 6283.0, 6737.0, 6774.0, 7097.0, 7474.0, 7706.0, 8737.0, 8807.0, 8809.0, 8837.0, 10346.0, 10392.0, 10519.0, 11213.0, 23085.0, 64127.0, 85363.0, 114769.0 
GO:0071222 BP 9.08e-14  27/784   168/29107 D06 cellular response to lipopolysaccharide  929.0, 958.0, 1051.0, 2919.0, 2920.0, 3148.0, 3383.0, 3553.0, 3569.0, 3576.0, 3627.0, 4615.0, 5054.0, 6347.0, 6373.0, 7128.0, 7133.0, 7431.0, 7474.0, 7538.0, 22904.0, 23643.0, 57817.0, 64127.0, 79155.0, 80149.0, 114769.0 
GO:0008285 BP 1.23e-13  43/784   425/29107 D05 negative regulation of cell population proliferation 133.0, 604.0, 650.0, 1003.0, 1026.0, 1545.0, 2683.0, 2765.0, 2919.0, 3486.0, 3490.0, 3553.0, 3569.0, 3576.0, 3621.0, 3659.0, 3672.0, 4091.0, 4487.0, 4824.0, 4846.0, 5008.0, 5743.0, 5920.0, 6648.0, 6774.0, 7071.0, 7097.0, 7704.0, 7832.0, 8335.0, 8462.0, 8519.0, 9111.0, 9314.0, 9510.0, 10519.0, 10630.0, 26136.0, 26471.0, 54567.0, 83593.0, 163702.0 
GO:0045944 BP 1.35e-13  76/784  1107/29107 D11 positive regulation of transcription by RNA polymerase II 468.0, 602.0, 650.0, 654.0, 958.0, 1051.0, 1052.0, 1316.0, 1649.0, 1820.0, 1906.0, 1997.0, 2004.0, 2078.0, 2114.0, 2118.0, 2120.0, 2294.0, 2309.0, 2353.0, 2355.0, 3082.0, 3091.0, 3096.0, 3148.0, 3428.0, 3491.0, 3569.0, 3627.0, 3659.0, 3665.0, 3725.0, 3726.0, 4487.0, 4609.0, 4791.0, 4792.0, 4824.0, 5008.0, 5187.0, 5359.0, 5992.0, 6047.0, 6556.0, 6774.0, 7005.0, 7071.0, 7097.0, 7132.0, 7422.0, 7474.0, 7704.0, 8463.0, 8692.0, 8737.0, 9314.0, 9935.0, 10135.0, 10272.0, 22904.0, 23175.0, 23764.0, 28999.0, 29842.0, 29950.0, 51316.0, 57817.0, 57822.0, 64127.0, 64651.0, 79155.0, 80149.0, 84166.0, 85441.0, 169792.0, 259307.0 
GO:0045893 BP 4.82e-13  53/784   637/29107 D10 positive regulation of transcription, DNA-templated 468.0, 602.0, 650.0, 864.0, 1051.0, 1316.0, 1649.0, 1997.0, 2114.0, 2294.0, 2309.0, 2353.0, 3091.0, 3148.0, 3553.0, 3569.0, 3621.0, 3659.0, 3665.0, 3725.0, 4609.0, 4778.0, 4783.0, 4824.0, 4855.0, 5092.0, 5292.0, 5606.0, 6047.0, 6464.0, 6672.0, 6737.0, 6774.0, 6867.0, 7474.0, 7481.0, 7704.0, 7706.0, 8322.0, 8324.0, 8463.0, 9124.0, 9314.0, 9935.0, 10346.0, 11030.0, 23541.0, 26471.0, 29946.0, 83666.0, 84913.0, 85363.0, 151636.0 
GO:0043065 BP 8.64e-13  35/784   308/29107 D07 positive regulation of apoptotic process 133.0, 355.0, 388.0, 468.0, 604.0, 650.0, 1191.0, 1545.0, 1647.0, 1843.0, 2309.0, 2683.0, 3162.0, 3486.0, 3491.0, 3569.0, 3725.0, 4318.0, 4616.0, 5743.0, 7052.0, 7481.0, 7704.0, 8462.0, 8737.0, 8794.0, 8795.0, 8797.0, 10912.0, 26524.0, 51330.0, 54507.0, 79845.0, 90427.0, 123879.0 
GO:0032757 BP 5.68e-12  16/784    62/29107 D08 positive regulation of interleukin-8 production 929.0, 1116.0, 1649.0, 2152.0, 2219.0, 3553.0, 3569.0, 4615.0, 5054.0, 6774.0, 7097.0, 7474.0, 8692.0, 8737.0, 10392.0, 64127.0 
GO:0030335 BP 2.63e-11  29/784   244/29107 D07 positive regulation of cell migration    389.0, 650.0, 1003.0, 1906.0, 2152.0, 2268.0, 2294.0, 2321.0, 3082.0, 3491.0, 3553.0, 4318.0, 4739.0, 5175.0, 6405.0, 6648.0, 6774.0, 7057.0, 7422.0, 7481.0, 8322.0, 8503.0, 8660.0, 10519.0, 10630.0, 11170.0, 64115.0, 83706.0, 285966.0 
GO:1902042 BP 7.14e-11  11/784    28/29107 D10 negative regulation of extrinsic apoptotic signaling pathway via death domain receptors 2876.0, 3082.0, 3148.0, 3162.0, 3383.0, 4846.0, 5054.0, 7128.0, 8837.0, 64114.0, 85450.0 
GO:0071356 BP 1.11e-10  21/784   136/29107 D06 cellular response to tumor necrosis factor 958.0, 1116.0, 1906.0, 2633.0, 2634.0, 2635.0, 3383.0, 3576.0, 4824.0, 5106.0, 6347.0, 7057.0, 7538.0, 8372.0, 8531.0, 8692.0, 8737.0, 9590.0, 10519.0, 57817.0, 80149.0 
GO:0043123 BP 2.48e-10  24/784   186/29107 D08 positive regulation of I-kappaB kinase/NF-kappaB signaling 389.0, 684.0, 958.0, 1491.0, 3162.0, 4055.0, 4615.0, 6283.0, 6398.0, 6737.0, 7052.0, 7132.0, 7706.0, 8737.0, 8795.0, 8837.0, 10346.0, 10392.0, 10758.0, 64127.0, 79155.0, 85363.0, 92610.0, 114769.0 
GO:0071260 BP 4.34e-10  16/784    81/29107 D05 cellular response to mechanical stimulus 355.0, 358.0, 654.0, 958.0, 1647.0, 3553.0, 3659.0, 4055.0, 4615.0, 5743.0, 7132.0, 7481.0, 8795.0, 8797.0, 9531.0, 50848.0 
GO:0008360 BP 6.33e-10  21/784   149/29107 D06 regulation of cell shape                 301.0, 388.0, 389.0, 390.0, 2242.0, 2268.0, 3383.0, 5880.0, 6347.0, 7168.0, 7422.0, 8994.0, 9948.0, 10627.0, 10630.0, 27289.0, 50848.0, 51177.0, 54751.0, 56882.0, 148170.0 
GO:0071347 BP 7.65e-10  16/784    84/29107 D06 cellular response to interleukin-1       958.0, 1051.0, 1116.0, 1906.0, 2633.0, 2634.0, 2635.0, 3091.0, 3383.0, 3576.0, 4824.0, 6347.0, 8372.0, 8692.0, 9590.0, 80149.0 
GO:0030593 BP 2.25e-09  15/784    78/29107 D09 neutrophil chemotaxis                    728.0, 2919.0, 2920.0, 3576.0, 3577.0, 3579.0, 3627.0, 3672.0, 3958.0, 6279.0, 6280.0, 6283.0, 6347.0, 6373.0, 54210.0 
GO:0001934 BP 5.11e-09  23/784   199/29107 D09 positive regulation of protein phosphorylation 302.0, 355.0, 650.0, 958.0, 1942.0, 2064.0, 2358.0, 3082.0, 3491.0, 3553.0, 3690.0, 3985.0, 4318.0, 4824.0, 5175.0, 5329.0, 7422.0, 8503.0, 8737.0, 10519.0, 54757.0, 116496.0, 148932.0 
GO:0034341 BP 6.49e-09   9/784    24/29107 D05 response to interferon-gamma             684.0, 958.0, 4210.0, 6556.0, 6672.0, 6737.0, 8519.0, 10410.0, 10581.0 
GO:0009615 BP 6.49e-09  17/784   110/29107 D05 response to virus                        602.0, 684.0, 1191.0, 2268.0, 3460.0, 3665.0, 3669.0, 4953.0, 8372.0, 8519.0, 8692.0, 9111.0, 10346.0, 10410.0, 10581.0, 11213.0, 56829.0 
GO:0006935 BP 9.86e-09  17/784   113/29107 D03 chemotaxis                               728.0, 1890.0, 2242.0, 2357.0, 2358.0, 2919.0, 2920.0, 3491.0, 3576.0, 3579.0, 3627.0, 5329.0, 6347.0, 6373.0, 9034.0, 60675.0, 152189.0 
GO:0010628 BP 2.70e-08  36/784   472/29107 D06 positive regulation of gene expression   468.0, 639.0, 650.0, 654.0, 1003.0, 1191.0, 2152.0, 2615.0, 3091.0, 3553.0, 3569.0, 3576.0, 3949.0, 4317.0, 4609.0, 4615.0, 4783.0, 4824.0, 4846.0, 5272.0, 5359.0, 5873.0, 6556.0, 6774.0, 7097.0, 7122.0, 7422.0, 7474.0, 7481.0, 8503.0, 9314.0, 10268.0, 54567.0, 57822.0, 64115.0, 80149.0 
GO:0000122 BP 3.70e-08  54/784   890/29107 D11 negative regulation of transcription by RNA polymerase II 468.0, 604.0, 639.0, 650.0, 654.0, 864.0, 1051.0, 1263.0, 1647.0, 1649.0, 1906.0, 1942.0, 2004.0, 2114.0, 2120.0, 2274.0, 2294.0, 2309.0, 3009.0, 3096.0, 3428.0, 3665.0, 3725.0, 4017.0, 4487.0, 4609.0, 4783.0, 4855.0, 5187.0, 6672.0, 6774.0, 6913.0, 7050.0, 7071.0, 7422.0, 7538.0, 7704.0, 7764.0, 7832.0, 8462.0, 8531.0, 9208.0, 9314.0, 10865.0, 11023.0, 29842.0, 51339.0, 54567.0, 57761.0, 57817.0, 83666.0, 169792.0, 255877.0, 100128927.0 
GO:0006953 BP 4.53e-08  10/784    38/29107 D06 acute-phase response                     12.0, 1051.0, 3569.0, 3570.0, 5265.0, 5359.0, 6774.0, 9332.0, 23780.0, 57817.0 
GO:0042742 BP 5.20e-08  17/784   126/29107 D06 defense response to bacterium            306.0, 602.0, 1051.0, 2358.0, 4069.0, 4615.0, 6279.0, 6280.0, 6283.0, 6464.0, 6556.0, 7132.0, 10392.0, 51316.0, 56833.0, 57817.0, 64127.0 
GO:0019221 BP 5.66e-08  18/784   142/29107 D06 cytokine-mediated signaling pathway      2152.0, 3460.0, 3553.0, 3569.0, 3570.0, 3716.0, 3718.0, 6347.0, 6774.0, 7132.0, 7850.0, 8322.0, 9180.0, 9466.0, 11025.0, 11213.0, 79168.0, 163702.0 
GO:0007155 BP 6.26e-08  36/784   488/29107 D02 cell adhesion                            388.0, 390.0, 1293.0, 1545.0, 1824.0, 1969.0, 2015.0, 2242.0, 2358.0, 2683.0, 3383.0, 3384.0, 3490.0, 3491.0, 3678.0, 3690.0, 3915.0, 4017.0, 4739.0, 5829.0, 6094.0, 6347.0, 7045.0, 7057.0, 7122.0, 7414.0, 8828.0, 8840.0, 9235.0, 10519.0, 27180.0, 51330.0, 56288.0, 57126.0, 91653.0, 145864.0 
GO:0032760 BP 1.13e-07  15/784   103/29107 D09 positive regulation of tumor necrosis factor production 929.0, 1191.0, 3133.0, 3569.0, 4317.0, 4615.0, 6774.0, 7057.0, 7097.0, 7474.0, 8737.0, 9590.0, 10392.0, 23643.0, 64127.0 
GO:1900745 BP 1.15e-07   9/784    32/29107 D10 positive regulation of p38MAPK cascade   650.0, 1647.0, 3553.0, 4616.0, 7422.0, 9258.0, 10912.0, 80149.0, 768211.0 
GO:0050731 BP 1.28e-07  14/784    90/29107 D10 positive regulation of peptidyl-tyrosine phosphorylation 654.0, 1942.0, 3082.0, 3383.0, 3569.0, 3570.0, 3678.0, 3690.0, 5008.0, 5175.0, 7422.0, 8829.0, 30844.0, 64127.0 
GO:0030198 BP 1.32e-07  18/784   150/29107 D05 extracellular matrix organization        602.0, 1282.0, 1284.0, 2294.0, 2683.0, 3491.0, 4317.0, 4318.0, 4791.0, 4982.0, 5806.0, 7045.0, 9510.0, 54507.0, 56999.0, 64386.0, 83716.0, 133584.0 
GO:0010595 BP 1.74e-07  12/784    66/29107 D09 positive regulation of endothelial cell migration 306.0, 388.0, 1906.0, 2523.0, 3690.0, 7057.0, 7422.0, 7474.0, 8828.0, 8829.0, 80149.0, 84913.0 
GO:0071456 BP 2.39e-07  16/784   124/29107 D06 cellular response to hypoxia             358.0, 1906.0, 1978.0, 2309.0, 3091.0, 3162.0, 3383.0, 4609.0, 4824.0, 5743.0, 6781.0, 7422.0, 8614.0, 8837.0, 29923.0, 114769.0 
GO:0060337 BP 2.46e-07   7/784    18/29107 D07 type I interferon signaling pathway      3665.0, 3716.0, 4615.0, 6672.0, 8519.0, 10410.0, 10581.0 
GO:0050830 BP 3.80e-07  14/784    98/29107 D07 defense response to Gram-positive bacterium 728.0, 1969.0, 2268.0, 2634.0, 3133.0, 3140.0, 3148.0, 3569.0, 4069.0, 4615.0, 7097.0, 9466.0, 10392.0, 64127.0 
GO:0001938 BP 4.69e-07  12/784    72/29107 D07 positive regulation of endothelial cell proliferation 650.0, 654.0, 2152.0, 3091.0, 3148.0, 3690.0, 7422.0, 7474.0, 8828.0, 8829.0, 79805.0, 116844.0 
GO:0098609 BP 6.06e-07  17/784   149/29107 D03 cell-cell adhesion                       301.0, 302.0, 1003.0, 1824.0, 2294.0, 3384.0, 3875.0, 5175.0, 6464.0, 8876.0, 9124.0, 10205.0, 10630.0, 22918.0, 50848.0, 54751.0, 55971.0 
GO:0046330 BP 7.60e-07  13/784    89/29107 D10 positive regulation of JNK cascade       1647.0, 3553.0, 4055.0, 4317.0, 4615.0, 4616.0, 7474.0, 8324.0, 8737.0, 9258.0, 10392.0, 10912.0, 64127.0 
GO:0046597 BP 8.37e-07   7/784    21/29107 D06 negative regulation of viral entry into host cell 2219.0, 5806.0, 7706.0, 8519.0, 10410.0, 10581.0, 85363.0 
GO:0045429 BP 9.22e-07   9/784    40/29107 D07 positive regulation of nitric oxide biosynthetic process 1191.0, 1906.0, 3383.0, 3553.0, 4317.0, 5743.0, 5806.0, 9314.0, 23564.0 
GO:0035633 BP 1.22e-06   8/784    31/29107 D06 maintenance of blood-brain barrier       1003.0, 3569.0, 3915.0, 5175.0, 5743.0, 7122.0, 7414.0, 50848.0 
GO:0033209 BP 1.30e-06  10/784    53/29107 D07 tumor necrosis factor-mediated signaling pathway 355.0, 2309.0, 3875.0, 4792.0, 7132.0, 7133.0, 8718.0, 8737.0, 10673.0, 10758.0 
GO:0032722 BP 1.43e-06   9/784    42/29107 D08 positive regulation of chemokine production 3091.0, 3162.0, 3566.0, 3569.0, 3570.0, 4615.0, 7097.0, 7474.0, 9173.0 
GO:1902895 BP 1.43e-06   9/784    42/29107 D12 positive regulation of pri-miRNA transcription by RNA polymerase II 650.0, 2309.0, 2353.0, 3091.0, 3725.0, 4091.0, 6774.0, 9314.0, 84913.0 
GO:0042060 BP 1.44e-06  13/784    94/29107 D04 wound healing                            1026.0, 2004.0, 2064.0, 3690.0, 4855.0, 6279.0, 6382.0, 6556.0, 7168.0, 7474.0, 8837.0, 25987.0, 57822.0 
GO:0060586 BP 1.61e-06   5/784     9/29107 D10 multicellular organismal iron ion homeostasis 654.0, 6556.0, 8692.0, 57817.0, 114781.0 
GO:0010629 BP 1.98e-06  23/784   276/29107 D06 negative regulation of gene expression   493.0, 639.0, 650.0, 1026.0, 1906.0, 3091.0, 3148.0, 3576.0, 3949.0, 4317.0, 4824.0, 7050.0, 7122.0, 7422.0, 8614.0, 9314.0, 25819.0, 25976.0, 54567.0, 54625.0, 80149.0, 83666.0, 84913.0 
GO:0070059 BP 2.04e-06   8/784    33/29107 D07 intrinsic apoptotic signaling pathway in response to endoplasmic reticulum stress 468.0, 837.0, 1051.0, 1649.0, 2081.0, 8795.0, 23645.0, 57761.0 
GO:0046718 BP 2.07e-06  13/784    97/29107 D06 viral entry into host cell               290.0, 1969.0, 3383.0, 3678.0, 3690.0, 3949.0, 5359.0, 5817.0, 6510.0, 8692.0, 8829.0, 23601.0, 50848.0 
GO:0001666 BP 2.53e-06  17/784   165/29107 D05 response to hypoxia                      18.0, 133.0, 285.0, 650.0, 3091.0, 3291.0, 4017.0, 6648.0, 7057.0, 7097.0, 7422.0, 8994.0, 9124.0, 51129.0, 54541.0, 57085.0, 81575.0 
GO:0050727 BP 2.57e-06  12/784    84/29107 D06 regulation of inflammatory response      301.0, 604.0, 837.0, 3554.0, 4615.0, 5743.0, 6401.0, 7474.0, 7791.0, 22904.0, 64127.0, 255877.0 
GO:0016477 BP 3.08e-06  21/784   243/29107 D04 cell migration                           388.0, 389.0, 390.0, 967.0, 1942.0, 1969.0, 2028.0, 2321.0, 3690.0, 3915.0, 4739.0, 6382.0, 7057.0, 7126.0, 7128.0, 8994.0, 9050.0, 27289.0, 55616.0, 83666.0, 340719.0 
GO:0042832 BP 3.15e-06   7/784    25/29107 D06 defense response to protozoan            602.0, 958.0, 2634.0, 3566.0, 4615.0, 6556.0, 116071.0 
GO:0035456 BP 3.15e-06   5/784    10/29107 D05 response to interferon-beta              684.0, 5359.0, 8519.0, 10410.0, 10581.0 
GO:0007568 BP 4.13e-06  17/784   171/29107 D02 aging                                    18.0, 133.0, 597.0, 710.0, 840.0, 1284.0, 2309.0, 2353.0, 3485.0, 3725.0, 4017.0, 4791.0, 5743.0, 6774.0, 7133.0, 10135.0, 57817.0 
GO:0008284 BP 4.13e-06  33/784   505/29107 D05 positive regulation of cell population proliferation 133.0, 654.0, 1017.0, 1903.0, 1906.0, 2064.0, 2321.0, 2869.0, 3142.0, 3553.0, 3569.0, 3570.0, 3579.0, 3627.0, 4609.0, 4824.0, 5008.0, 5880.0, 6464.0, 7057.0, 7122.0, 7422.0, 8660.0, 9180.0, 9294.0, 10135.0, 10519.0, 11138.0, 29923.0, 29950.0, 51316.0, 58516.0, 340485.0 
GO:0048661 BP 4.24e-06  10/784    60/29107 D06 positive regulation of smooth muscle cell proliferation 1906.0, 3162.0, 3569.0, 3570.0, 4615.0, 5743.0, 7052.0, 7057.0, 8840.0, 10135.0 
GO:0071407 BP 5.58e-06   9/784    49/29107 D05 cellular response to organic cyclic compound 650.0, 1051.0, 1545.0, 2294.0, 3553.0, 6347.0, 6774.0, 25976.0, 64127.0 
GO:0150077 BP 5.65e-06   5/784    11/29107 D07 regulation of neuroinflammatory response 3569.0, 4317.0, 4318.0, 5743.0, 7133.0 
GO:0060333 BP 5.65e-06   5/784    11/29107 D07 interferon-gamma-mediated signaling pathway 3460.0, 3659.0, 3716.0, 6672.0, 9111.0 
GO:0071276 BP 6.39e-06   8/784    38/29107 D06 cellular response to cadmium ion         2353.0, 3162.0, 3725.0, 4318.0, 4489.0, 4499.0, 4501.0, 4502.0 
GO:0034976 BP 6.69e-06  11/784    77/29107 D04 response to endoplasmic reticulum stress 468.0, 1051.0, 1649.0, 2081.0, 3576.0, 7057.0, 8795.0, 9709.0, 23645.0, 57761.0, 116496.0 
GO:0010575 BP 7.23e-06   7/784    28/29107 D08 positive regulation of vascular endothelial growth factor production 468.0, 728.0, 1545.0, 3091.0, 3553.0, 3569.0, 5743.0 
GO:1903142 BP 7.50e-06   4/784     6/29107 D09 positive regulation of establishment of endothelial barrier 1003.0, 7122.0, 9294.0, 50848.0 
GO:0030865 BP 7.53e-06   6/784    19/29107 D06 cortical cytoskeleton organization       388.0, 389.0, 390.0, 5880.0, 9948.0, 27289.0 
GO:0007596 BP 8.62e-06  11/784    79/29107 D05 blood coagulation                        710.0, 966.0, 2152.0, 2162.0, 3690.0, 5265.0, 5329.0, 5627.0, 5873.0, 7056.0, 57834.0 
GO:0045765 BP 9.32e-06   7/784    29/29107 D06 regulation of angiogenesis               1942.0, 1969.0, 2064.0, 3162.0, 3569.0, 6672.0, 79805.0 
GO:0009410 BP 9.98e-06  22/784   283/29107 D03 response to xenobiotic stimulus          18.0, 123.0, 301.0, 1026.0, 2309.0, 2353.0, 2876.0, 3162.0, 3291.0, 3383.0, 3485.0, 3725.0, 4837.0, 4860.0, 4982.0, 5021.0, 5743.0, 6538.0, 6648.0, 6774.0, 7050.0, 10758.0 
GO:0043032 BP 1.05e-05   6/784    20/29107 D07 positive regulation of macrophage activation 3566.0, 7057.0, 7474.0, 9173.0, 57817.0, 79155.0 
GO:0031100 BP 1.16e-05   8/784    41/29107 D04 animal organ regeneration                133.0, 285.0, 306.0, 728.0, 1026.0, 3082.0, 4837.0, 23175.0 
GO:0043154 BP 1.18e-05  10/784    67/29107 D12 negative regulation of cysteine-type endopeptidase activity involved in apoptotic process 358.0, 2876.0, 3082.0, 5272.0, 5743.0, 7057.0, 7422.0, 9314.0, 9709.0, 114769.0 
GO:0032870 BP 1.19e-05   7/784    30/29107 D05 cellular response to hormone stimulus    1843.0, 2353.0, 3485.0, 3490.0, 6774.0, 8835.0, 10268.0 
GO:0006468 BP 1.24e-05  30/784   460/29107 D07 protein phosphorylation                  650.0, 864.0, 1017.0, 1263.0, 1326.0, 2064.0, 2078.0, 2081.0, 2268.0, 2869.0, 3486.0, 3716.0, 3718.0, 3985.0, 4881.0, 5163.0, 5292.0, 6347.0, 6482.0, 7474.0, 7481.0, 8428.0, 8444.0, 9064.0, 11213.0, 26524.0, 53632.0, 57761.0, 197259.0, 102724428.0 
GO:0045669 BP 1.35e-05  10/784    68/29107 D06 positive regulation of osteoblast differentiation 650.0, 654.0, 1051.0, 1192.0, 3082.0, 3491.0, 3569.0, 3570.0, 8519.0, 8840.0 
GO:0030336 BP 1.40e-05  15/784   150/29107 D07 negative regulation of cell migration    388.0, 684.0, 1545.0, 1845.0, 2309.0, 5054.0, 6781.0, 7122.0, 7168.0, 7414.0, 7481.0, 8428.0, 8519.0, 11057.0, 58516.0 
GO:1901224 BP 1.54e-05  10/784    69/29107 D08 positive regulation of NIK/NF-kappaB signaling 929.0, 1906.0, 3553.0, 4317.0, 7097.0, 8809.0, 9111.0, 10392.0, 56892.0, 64127.0 
GO:0010573 BP 1.71e-05   4/784     7/29107 D06 vascular endothelial growth factor production 3091.0, 3553.0, 3569.0, 3570.0 
GO:0036462 BP 1.71e-05   4/784     7/29107 D08 TRAIL-activated apoptotic signaling pathway 8794.0, 8795.0, 8797.0, 51304.0 
GO:0032494 BP 1.71e-05   4/784     7/29107 D05 response to peptidoglycan                728.0, 3569.0, 4615.0, 11213.0 
GO:0034446 BP 1.74e-05   9/784    56/29107 D05 substrate adhesion-dependent cell spreading 1942.0, 3690.0, 3915.0, 5829.0, 8322.0, 8324.0, 8829.0, 29780.0, 83706.0 
GO:0071363 BP 1.74e-05   9/784    56/29107 D05 cellular response to growth factor stimulus 285.0, 2064.0, 6464.0, 7050.0, 7057.0, 7133.0, 9314.0, 10519.0, 30844.0 
GO:0070301 BP 1.99e-05  10/784    71/29107 D07 cellular response to hydrogen peroxide   301.0, 358.0, 388.0, 1545.0, 2081.0, 3569.0, 7128.0, 8737.0, 8807.0, 9314.0 
GO:0045071 BP 2.01e-05   8/784    44/29107 D06 negative regulation of viral genome replication 684.0, 3428.0, 3669.0, 5359.0, 8519.0, 10410.0, 10581.0, 56829.0 
GO:0002526 BP 2.29e-05   5/784    14/29107 D05 acute inflammatory response              2683.0, 6279.0, 8876.0, 26471.0, 54210.0 
GO:0035924 BP 2.32e-05   7/784    33/29107 D06 cellular response to vascular endothelial growth factor stimulus 301.0, 2081.0, 2321.0, 5606.0, 7422.0, 8829.0, 54567.0 
GO:0007259 BP 2.32e-05   7/784    33/29107 D07 receptor signaling pathway via JAK-STAT  3716.0, 6347.0, 6774.0, 8835.0, 9021.0, 9111.0, 57817.0 
GO:0032088 BP 2.45e-05  11/784    88/29107 D12 negative regulation of NF-kappaB transcription factor activity 602.0, 1545.0, 1649.0, 4792.0, 6737.0, 7128.0, 9314.0, 11213.0, 64127.0, 80149.0, 84166.0 
GO:0001570 BP 2.68e-05   9/784    59/29107 D04 vasculogenesis                           133.0, 1969.0, 2294.0, 3726.0, 7422.0, 8322.0, 8463.0, 25976.0, 54922.0 
GO:0009617 BP 3.24e-05  10/784    75/29107 D05 response to bacterium                    650.0, 2289.0, 5272.0, 5836.0, 6347.0, 6556.0, 54757.0, 55971.0, 84166.0, 116844.0 
GO:0034605 BP 3.32e-05   8/784    47/29107 D05 cellular response to heat                1026.0, 3162.0, 3627.0, 5743.0, 7057.0, 9531.0, 56892.0, 113278.0 
GO:0033280 BP 3.36e-05   5/784    15/29107 D07 response to vitamin D                    3627.0, 5743.0, 6781.0, 7706.0, 8614.0 
GO:0071346 BP 3.74e-05  11/784    92/29107 D06 cellular response to interferon-gamma    1906.0, 2633.0, 2634.0, 2635.0, 3383.0, 6347.0, 7097.0, 7431.0, 7474.0, 7791.0, 55647.0 
GO:0042149 BP 3.89e-05   8/784    48/29107 D07 cellular response to glucose starvation  468.0, 2309.0, 3428.0, 7378.0, 27244.0, 53632.0, 80149.0, 102724428.0 
GO:0006909 BP 4.03e-05   9/784    62/29107 D05 phagocytosis                             301.0, 306.0, 929.0, 3949.0, 4615.0, 5175.0, 6556.0, 22918.0, 56882.0 
GO:0051384 BP 4.03e-05   9/784    62/29107 D07 response to glucocorticoid               133.0, 306.0, 654.0, 1843.0, 3291.0, 3485.0, 3569.0, 5743.0, 6382.0 
GO:0032755 BP 4.14e-05  11/784    93/29107 D08 positive regulation of interleukin-6 production 3553.0, 3569.0, 3570.0, 4317.0, 4615.0, 6774.0, 7097.0, 7474.0, 8692.0, 10392.0, 64127.0 
GO:0031663 BP 4.23e-05   7/784    36/29107 D06 lipopolysaccharide-mediated signaling pathway 929.0, 3553.0, 4615.0, 4792.0, 6347.0, 7097.0, 23643.0 
GO:0006974 BP 4.31e-05  19/784   246/29107 D04 cellular response to DNA damage stimulus 602.0, 604.0, 1026.0, 1106.0, 1263.0, 1649.0, 3665.0, 4609.0, 7832.0, 9766.0, 10519.0, 23645.0, 25939.0, 64859.0, 80149.0, 91607.0, 115004.0, 151636.0, 340485.0 
GO:0034097 BP 4.54e-05   8/784    49/29107 D04 response to cytokine                     2353.0, 3570.0, 3725.0, 4170.0, 4791.0, 5021.0, 6401.0, 9180.0 
GO:0051770 BP 4.78e-05   5/784    16/29107 D07 positive regulation of nitric-oxide synthase biosynthetic process 6347.0, 7097.0, 9590.0, 10135.0, 64127.0 
GO:0007204 BP 4.97e-05  14/784   148/29107 D11 positive regulation of cytosolic calcium ion concentration 133.0, 728.0, 1903.0, 1906.0, 2357.0, 2358.0, 3577.0, 3579.0, 3710.0, 5021.0, 9034.0, 23075.0, 51196.0, 60675.0 
GO:0043491 BP 5.10e-05   7/784    37/29107 D06 protein kinase B signaling               958.0, 1263.0, 1969.0, 3553.0, 4824.0, 6347.0, 8503.0 
GO:0045595 BP 5.10e-05   7/784    37/29107 D04 regulation of cell differentiation       604.0, 864.0, 1051.0, 1052.0, 2242.0, 9314.0, 255877.0 
GO:0010507 BP 5.28e-05   8/784    50/29107 D07 negative regulation of autophagy         3082.0, 4170.0, 6774.0, 10135.0, 26471.0, 54922.0, 57533.0, 90427.0 
GO:0045600 BP 5.28e-05   8/784    50/29107 D06 positive regulation of fat cell differentiation 650.0, 1051.0, 7538.0, 7704.0, 25819.0, 80149.0, 84935.0, 168455.0 
GO:0007189 BP 5.52e-05  12/784   113/29107 D07 adenylate cyclase-activating G protein-coupled receptor signaling pathway 133.0, 1903.0, 2015.0, 2827.0, 2828.0, 3627.0, 6373.0, 9294.0, 10268.0, 64123.0, 222487.0, 283383.0 
GO:0002544 BP 5.91e-05   4/784     9/29107 D05 chronic inflammatory response            6279.0, 6280.0, 7057.0, 8876.0 
GO:0051091 BP 6.56e-05  12/784   115/29107 D11 positive regulation of DNA-binding transcription factor activity 306.0, 650.0, 1649.0, 1906.0, 3553.0, 3569.0, 4824.0, 6737.0, 7706.0, 8322.0, 10346.0, 85363.0 
GO:0045926 BP 6.62e-05   5/784    17/29107 D04 negative regulation of growth            3091.0, 4489.0, 4499.0, 4501.0, 4502.0 
GO:0045824 BP 6.62e-05   5/784    17/29107 D07 negative regulation of innate immune response 3428.0, 6737.0, 7128.0, 9111.0, 11213.0 
GO:0070555 BP 7.26e-05   7/784    39/29107 D05 response to interleukin-1                301.0, 1116.0, 3553.0, 3554.0, 4615.0, 6401.0, 11213.0 
GO:0097491 BP 7.63e-05   3/784     4/29107 D04 sympathetic neuron projection guidance   6405.0, 8828.0, 8829.0 
GO:0036018 BP 7.63e-05   3/784     4/29107 D06 cellular response to erythropoietin      958.0, 4501.0, 4502.0 
GO:1902285 BP 7.63e-05   3/784     4/29107 D07 semaphorin-plexin signaling pathway involved in neuron projection guidance 6405.0, 8828.0, 8829.0 
GO:0097490 BP 7.63e-05   3/784     4/29107 D05 sympathetic neuron projection extension  6405.0, 8828.0, 8829.0 
GO:0051450 BP 7.63e-05   3/784     4/29107 D03 myoblast proliferation                   2876.0, 3082.0, 84913.0 
GO:0045629 BP 7.63e-05   3/784     4/29107 D13 negative regulation of T-helper 2 cell differentiation 301.0, 604.0, 3142.0 
GO:0036486 BP 7.63e-05   3/784     4/29107 D08 ventral trunk neural crest cell migration 6405.0, 8828.0, 8829.0 
GO:2000134 BP 8.11e-05   8/784    53/29107 D09 negative regulation of G1/S transition of mitotic cell cycle 1026.0, 6347.0, 7465.0, 9314.0, 11170.0, 51339.0, 91607.0, 123879.0 
GO:0001774 BP 8.50e-05   6/784    28/29107 D06 microglial cell activation               728.0, 1191.0, 2358.0, 3460.0, 7097.0, 10135.0 
GO:0042771 BP 8.50e-05   6/784    28/29107 D08 intrinsic apoptotic signaling pathway in response to DNA damage by p53 class mediator 602.0, 1026.0, 3428.0, 26471.0, 54541.0, 64782.0 
GO:0043542 BP 8.50e-05   6/784    28/29107 D07 endothelial cell migration               1545.0, 4017.0, 4846.0, 5829.0, 8829.0, 11167.0 
GO:0007159 BP 8.50e-05   6/784    28/29107 D04 leukocyte cell-cell adhesion             3383.0, 5175.0, 6401.0, 50848.0, 57126.0, 83706.0 
GO:0007275 BP 8.51e-05  17/784   216/29107 D03 multicellular organism development       1003.0, 1969.0, 2064.0, 2078.0, 2321.0, 3142.0, 4778.0, 4824.0, 5008.0, 5292.0, 10272.0, 11167.0, 22808.0, 23085.0, 23780.0, 27166.0, 56999.0 
GO:0006357 BP 8.97e-05  70/784  1604/29107 D10 regulation of transcription by RNA polymerase II 468.0, 493.0, 604.0, 639.0, 687.0, 864.0, 1051.0, 1052.0, 1106.0, 1316.0, 1649.0, 1820.0, 1997.0, 2004.0, 2078.0, 2114.0, 2118.0, 2120.0, 2294.0, 2309.0, 2353.0, 2355.0, 3091.0, 3096.0, 3142.0, 3148.0, 3659.0, 3665.0, 3725.0, 3726.0, 4091.0, 4487.0, 4609.0, 4778.0, 4791.0, 4824.0, 5992.0, 6648.0, 6672.0, 6774.0, 6913.0, 7004.0, 7005.0, 7050.0, 7071.0, 7704.0, 7743.0, 8462.0, 8463.0, 8848.0, 9124.0, 9208.0, 9314.0, 9935.0, 10272.0, 10865.0, 11023.0, 23764.0, 28999.0, 29842.0, 55090.0, 57822.0, 64651.0, 79155.0, 79973.0, 84913.0, 116071.0, 169792.0, 255877.0, 100128927.0 
GO:0051216 BP 9.30e-05   8/784    54/29107 D04 cartilage development                    654.0, 1116.0, 1906.0, 3091.0, 7474.0, 7704.0, 8372.0, 8692.0 
GO:0023035 BP 9.64e-05   4/784    10/29107 D06 CD40 signaling pathway                   958.0, 3678.0, 10758.0, 79155.0 
GO:0090037 BP 9.64e-05   4/784    10/29107 D08 positive regulation of protein kinase C signaling 958.0, 7422.0, 7474.0, 7481.0 
GO:0035455 BP 9.64e-05   4/784    10/29107 D05 response to interferon-alpha             684.0, 8519.0, 10410.0, 10581.0 
GO:0060055 BP 9.64e-05   4/784    10/29107 D04 angiogenesis involved in wound healing   2683.0, 2828.0, 2876.0, 3690.0 
GO:0006879 BP 1.06e-04   8/784    55/29107 D10 cellular iron ion homeostasis            654.0, 1356.0, 2512.0, 3091.0, 3162.0, 4609.0, 6556.0, 57817.0 
GO:0070098 BP 1.07e-04   9/784    70/29107 D07 chemokine-mediated signaling pathway     2919.0, 2920.0, 3576.0, 3577.0, 3579.0, 3627.0, 6347.0, 6373.0, 9034.0 
GO:0030308 BP 1.07e-04  12/784   121/29107 D06 negative regulation of cell growth       604.0, 684.0, 978.0, 1026.0, 3621.0, 4487.0, 4881.0, 7481.0, 8692.0, 9686.0, 29946.0, 123879.0 
GO:0042127 BP 1.11e-04  13/784   140/29107 D04 regulation of cell population proliferation 604.0, 639.0, 1191.0, 2242.0, 3566.0, 3627.0, 3725.0, 3726.0, 4792.0, 6373.0, 6774.0, 10519.0, 255877.0 
GO:0016525 BP 1.16e-04  12/784   122/29107 D08 negative regulation of angiogenesis      285.0, 493.0, 1284.0, 1647.0, 1969.0, 2828.0, 3627.0, 4881.0, 7057.0, 7122.0, 9314.0, 9510.0 
GO:0097191 BP 1.19e-04   7/784    42/29107 D06 extrinsic apoptotic signaling pathway    355.0, 3570.0, 3875.0, 7133.0, 8737.0, 8797.0, 10519.0 
GO:0035329 BP 1.19e-04   5/784    19/29107 D06 hippo signaling                          7004.0, 7005.0, 8463.0, 26524.0, 154810.0 
GO:0043551 BP 1.19e-04   5/784    19/29107 D10 regulation of phosphatidylinositol 3-kinase activity 1154.0, 8503.0, 8835.0, 9021.0, 9314.0 
GO:0032695 BP 1.19e-04   5/784    19/29107 D08 negative regulation of interleukin-12 production 3718.0, 4210.0, 7057.0, 11213.0, 64127.0 
GO:0042981 BP 1.23e-04  15/784   181/29107 D06 regulation of apoptotic process          355.0, 602.0, 837.0, 1191.0, 3627.0, 3718.0, 7052.0, 8718.0, 8795.0, 10392.0, 23786.0, 55081.0, 83593.0, 84674.0, 340485.0 
GO:0043406 BP 1.33e-04   9/784    72/29107 D12 positive regulation of MAP kinase activity 958.0, 1906.0, 2064.0, 2321.0, 3553.0, 6283.0, 7057.0, 7422.0, 64127.0 
GO:0050728 BP 1.47e-04  12/784   125/29107 D07 negative regulation of inflammatory response 1003.0, 2294.0, 2358.0, 3082.0, 4210.0, 7128.0, 7132.0, 7538.0, 9021.0, 9258.0, 9314.0, 57817.0 
GO:0150078 BP 1.48e-04   4/784    11/29107 D08 positive regulation of neuroinflammatory response 3553.0, 3569.0, 4317.0, 26471.0 
GO:0042157 BP 1.55e-04   5/784    20/29107 D05 lipoprotein metabolic process            8542.0, 23780.0, 80830.0, 80832.0, 81575.0 
GO:0034612 BP 1.55e-04   6/784    31/29107 D05 response to tumor necrosis factor        929.0, 1116.0, 2687.0, 5743.0, 6401.0, 8737.0 
GO:0001569 BP 1.55e-04   6/784    31/29107 D07 branching involved in blood vessel morphogenesis 1282.0, 1906.0, 4855.0, 7422.0, 8829.0, 54567.0 
GO:0002548 BP 1.61e-04   7/784    44/29107 D07 monocyte chemotaxis                      301.0, 2321.0, 3569.0, 3570.0, 3958.0, 6283.0, 6347.0 
GO:0030282 BP 1.61e-04   7/784    44/29107 D05 bone mineralization                      468.0, 650.0, 2268.0, 5743.0, 7071.0, 7481.0, 22904.0 
GO:0032956 BP 1.65e-04   9/784    74/29107 D07 regulation of actin cytoskeleton organization 388.0, 389.0, 390.0, 684.0, 5880.0, 11170.0, 27289.0, 50848.0, 57822.0 
GO:0030036 BP 1.71e-04  14/784   166/29107 D06 actin cytoskeleton organization          390.0, 604.0, 2919.0, 3985.0, 7408.0, 8572.0, 9124.0, 9322.0, 10163.0, 22808.0, 23092.0, 154810.0, 254102.0, 342527.0 
GO:0006919 BP 1.83e-04   9/784    75/29107 D13 activation of cysteine-type endopeptidase activity involved in apoptotic process 2152.0, 4824.0, 6279.0, 6280.0, 8837.0, 10392.0, 23786.0, 55081.0, 340485.0 
GO:0001837 BP 1.86e-04   7/784    45/29107 D05 epithelial to mesenchymal transition     650.0, 3082.0, 3091.0, 4017.0, 4855.0, 7474.0, 7481.0 
GO:0050918 BP 1.86e-04   7/784    45/29107 D04 positive chemotaxis                      2358.0, 3082.0, 3148.0, 3627.0, 3958.0, 7422.0, 8829.0 
GO:0015939 BP 1.87e-04   3/784     5/29107 D07 pantothenate metabolic process           8875.0, 8876.0, 80025.0 
GO:0003176 BP 1.87e-04   3/784     5/29107 D05 aortic valve development                 650.0, 7132.0, 7133.0 
GO:0007223 BP 1.87e-04   3/784     5/29107 D09 Wnt signaling pathway, calcium modulating pathway 7474.0, 7481.0, 8322.0 
GO:0002221 BP 1.87e-04   3/784     5/29107 D06 pattern recognition receptor signaling pathway 10392.0, 26253.0, 64127.0 
GO:0061304 BP 1.87e-04   3/784     5/29107 D05 retinal blood vessel morphogenesis       1282.0, 1545.0, 8322.0 
GO:0043410 BP 1.93e-04  13/784   148/29107 D08 positive regulation of MAPK cascade      650.0, 1942.0, 2064.0, 2321.0, 3082.0, 3487.0, 3569.0, 4317.0, 5008.0, 5606.0, 6464.0, 51196.0, 85363.0 
GO:0006869 BP 1.98e-04   8/784    60/29107 D05 lipid transport                          5104.0, 6578.0, 8542.0, 23780.0, 80830.0, 80832.0, 81575.0, 83850.0 
GO:0070498 BP 1.99e-04   5/784    21/29107 D07 interleukin-1-mediated signaling pathway 3553.0, 3554.0, 4615.0, 11213.0, 79155.0 
GO:0007229 BP 2.05e-04  10/784    93/29107 D06 integrin-mediated signaling pathway      2268.0, 3672.0, 3678.0, 3690.0, 4739.0, 7791.0, 8515.0, 8829.0, 9510.0, 83706.0 
GO:0048146 BP 2.15e-04   7/784    46/29107 D06 positive regulation of fibroblast proliferation 302.0, 358.0, 1026.0, 2355.0, 4609.0, 6277.0, 7474.0 
GO:0043114 BP 2.18e-04   4/784    12/29107 D05 regulation of vascular permeability      1003.0, 2828.0, 3269.0, 4881.0 
GO:0032026 BP 2.18e-04   4/784    12/29107 D05 response to magnesium ion                654.0, 929.0, 4982.0, 7057.0 
GO:0048016 BP 2.18e-04   4/784    12/29107 D07 inositol phosphate-mediated signaling    1906.0, 3269.0, 3710.0, 51196.0 
GO:0007200 BP 2.23e-04   8/784    61/29107 D06 phospholipase C-activating G protein-coupled receptor signaling pathway 728.0, 2357.0, 2358.0, 2828.0, 3269.0, 3579.0, 7052.0, 51196.0 
GO:0051726 BP 2.35e-04  17/784   235/29107 D04 regulation of cell cycle                 1026.0, 1192.0, 1647.0, 1843.0, 2081.0, 2869.0, 3576.0, 3659.0, 3725.0, 3726.0, 4609.0, 4616.0, 4824.0, 6774.0, 7057.0, 10912.0, 23645.0 
GO:0050766 BP 2.46e-04   7/784    47/29107 D07 positive regulation of phagocytosis      2358.0, 3553.0, 3601.0, 5806.0, 5873.0, 6556.0, 64127.0 
GO:0045892 BP 2.61e-04  30/784   548/29107 D10 negative regulation of transcription, DNA-templated 602.0, 604.0, 650.0, 1649.0, 2004.0, 3148.0, 3428.0, 3659.0, 3725.0, 4017.0, 4783.0, 4824.0, 5187.0, 5205.0, 6464.0, 7071.0, 7474.0, 7481.0, 7704.0, 7764.0, 8994.0, 9314.0, 9686.0, 10346.0, 10865.0, 22904.0, 51655.0, 54625.0, 57761.0, 84913.0 
GO:0006958 BP 2.65e-04   6/784    34/29107 D08 complement activation, classical pathway 710.0, 715.0, 716.0, 1191.0, 3426.0, 51279.0 
GO:2000352 BP 2.65e-04   6/784    34/29107 D09 negative regulation of endothelial cell apoptotic process 1003.0, 3383.0, 5054.0, 7128.0, 51129.0, 79155.0 
GO:0048662 BP 2.65e-04   6/784    34/29107 D06 negative regulation of smooth muscle cell proliferation 650.0, 3162.0, 3486.0, 4881.0, 7128.0, 9314.0 
GO:0019722 BP 2.73e-04   9/784    79/29107 D07 calcium-mediated signaling               1906.0, 2358.0, 3576.0, 3577.0, 3579.0, 6401.0, 9034.0, 11163.0, 51196.0 
GO:0035556 BP 2.84e-04  24/784   402/29107 D05 intracellular signal transduction        1154.0, 1608.0, 1843.0, 2064.0, 2919.0, 3162.0, 3576.0, 3716.0, 3718.0, 3937.0, 6464.0, 8835.0, 9021.0, 10392.0, 10758.0, 11163.0, 11213.0, 26524.0, 53632.0, 54210.0, 64127.0, 83593.0, 84166.0, 102724428.0 
GO:0042119 BP 3.08e-04   4/784    13/29107 D06 neutrophil activation                    3576.0, 3579.0, 8807.0, 10758.0 
GO:0002675 BP 3.08e-04   4/784    13/29107 D08 positive regulation of acute inflammatory response 3569.0, 5008.0, 9180.0, 388125.0 
GO:0090050 BP 3.12e-04   6/784    35/29107 D11 positive regulation of cell migration involved in sprouting angiogenesis 301.0, 3162.0, 5743.0, 7422.0, 8829.0, 10519.0 
GO:0032880 BP 3.12e-04   8/784    64/29107 D04 regulation of protein localization       3690.0, 4824.0, 6737.0, 7706.0, 10346.0, 23075.0, 23216.0, 85363.0 
GO:0048844 BP 3.15e-04   5/784    23/29107 D05 artery morphogenesis                     639.0, 3949.0, 7422.0, 7481.0, 8829.0 
GO:0032740 BP 3.15e-04   5/784    23/29107 D08 positive regulation of interleukin-17 production 3569.0, 4615.0, 5008.0, 23180.0, 64127.0 
GO:0007163 BP 3.21e-04   7/784    49/29107 D02 establishment or maintenance of cell polarity 388.0, 389.0, 390.0, 5880.0, 27289.0, 29780.0, 56288.0 
GO:0007507 BP 3.29e-04  15/784   198/29107 D04 heart development                        133.0, 650.0, 840.0, 1026.0, 1906.0, 2064.0, 2294.0, 3764.0, 4824.0, 5021.0, 6464.0, 8572.0, 9124.0, 10758.0, 51196.0 
GO:0008219 BP 3.66e-04   6/784    36/29107 D02 cell death                               2012.0, 2014.0, 2355.0, 3162.0, 8737.0, 9766.0 
GO:0007566 BP 3.66e-04   6/784    36/29107 D02 embryo implantation                      3490.0, 3553.0, 4318.0, 5743.0, 6781.0, 8614.0 
GO:0042092 BP 3.66e-04   3/784     6/29107 D03 type 2 immune response                   604.0, 10758.0, 255877.0 
GO:2000556 BP 3.66e-04   3/784     6/29107 D10 positive regulation of T-helper 1 cell cytokine production 3553.0, 3554.0, 8809.0 
GO:1901166 BP 3.66e-04   3/784     6/29107 D07 neural crest cell migration involved in autonomic nervous system development 6405.0, 8828.0, 8829.0 
GO:0009750 BP 3.66e-04   3/784     6/29107 D07 response to fructose                     2646.0, 3875.0, 5743.0 
GO:0002768 BP 3.66e-04   3/784     6/29107 D06 immune response-regulating cell surface receptor signaling pathway 958.0, 2268.0, 2358.0 
GO:0090023 BP 3.89e-04   5/784    24/29107 D11 positive regulation of neutrophil chemotaxis 728.0, 1906.0, 3576.0, 3579.0, 5880.0 
GO:0071385 BP 3.89e-04   5/784    24/29107 D08 cellular response to glucocorticoid stimulus 301.0, 1906.0, 6781.0, 7538.0, 11170.0 
GO:0010273 BP 4.21e-04   4/784    14/29107 D03 detoxification of copper ion             4489.0, 4499.0, 4501.0, 4502.0 
GO:1903364 BP 4.21e-04   4/784    14/29107 D08 positive regulation of cellular protein catabolic process 7128.0, 9686.0, 51339.0, 57817.0 
GO:0008217 BP 4.29e-04   8/784    67/29107 D03 regulation of blood pressure             290.0, 2028.0, 3162.0, 4846.0, 4881.0, 5743.0, 6648.0, 57085.0 
GO:0042542 BP 4.67e-04   7/784    52/29107 D05 response to hydrogen peroxide            1843.0, 2876.0, 3162.0, 3725.0, 6382.0, 6648.0, 8428.0 
GO:0010596 BP 4.75e-04   5/784    25/29107 D09 negative regulation of endothelial cell migration 6672.0, 6781.0, 7057.0, 54567.0, 56999.0 
GO:1901653 BP 5.62e-04   4/784    15/29107 D06 cellular response to peptide             7071.0, 8462.0, 9314.0, 28999.0 
GO:0046596 BP 5.62e-04   4/784    15/29107 D05 regulation of viral entry into host cell 6737.0, 7706.0, 10346.0, 85363.0 
GO:0008631 BP 5.62e-04   4/784    15/29107 D07 intrinsic apoptotic signaling pathway in response to oxidative stress 1545.0, 2876.0, 5163.0, 8428.0 
GO:0034142 BP 5.62e-04   4/784    15/29107 D08 toll-like receptor 4 signaling pathway   929.0, 4792.0, 9111.0, 23643.0 
GO:0070102 BP 5.62e-04   4/784    15/29107 D07 interleukin-6-mediated signaling pathway 3569.0, 3570.0, 3716.0, 6774.0 
GO:0001935 BP 5.62e-04   4/784    15/29107 D04 endothelial cell proliferation           2081.0, 3162.0, 4017.0, 60675.0 
GO:1900017 BP 5.75e-04   5/784    26/29107 D08 positive regulation of cytokine production involved in inflammatory response 3091.0, 3569.0, 4615.0, 6774.0, 64127.0 
GO:1901731 BP 6.28e-04   3/784     7/29107 D08 positive regulation of platelet aggregation 3569.0, 10630.0, 50848.0 
GO:0002606 BP 6.28e-04   3/784     7/29107 D06 positive regulation of dendritic cell antigen processing and presentation 6556.0, 10392.0, 64127.0 
GO:0043297 BP 6.28e-04   3/784     7/29107 D07 apical junction assembly                 389.0, 7414.0, 9948.0 
GO:0034136 BP 6.28e-04   3/784     7/29107 D09 negative regulation of toll-like receptor 2 signaling pathway 7128.0, 9258.0, 64127.0 
GO:0031394 BP 6.28e-04   3/784     7/29107 D10 positive regulation of prostaglandin biosynthetic process 301.0, 3553.0, 5743.0 
GO:0072540 BP 6.28e-04   3/784     7/29107 D08 T-helper 17 cell lineage commitment      3569.0, 3570.0, 6774.0 
GO:0070244 BP 6.28e-04   3/784     7/29107 D11 negative regulation of thymocyte apoptotic process 1942.0, 3091.0, 3718.0 
GO:0043567 BP 6.28e-04   3/784     7/29107 D06 regulation of insulin-like growth factor receptor signaling pathway 3485.0, 3486.0, 3487.0 
GO:0010951 BP 6.54e-04  12/784   147/29107 D10 negative regulation of endopeptidase activity 12.0, 302.0, 684.0, 710.0, 1293.0, 1992.0, 5054.0, 5104.0, 5265.0, 5272.0, 5627.0, 51232.0 
GO:0051591 BP 6.58e-04   6/784    40/29107 D06 response to cAMP                         1843.0, 2353.0, 3725.0, 5187.0, 6382.0, 7056.0 
GO:0010942 BP 6.58e-04   6/784    40/29107 D05 positive regulation of cell death        4824.0, 10268.0, 10392.0, 80149.0, 91607.0, 340485.0 
GO:0001817 BP 6.58e-04   6/784    40/29107 D06 regulation of cytokine production        604.0, 5606.0, 8840.0, 10385.0, 50848.0, 255877.0 
GO:0097192 BP 6.90e-04   5/784    27/29107 D07 extrinsic apoptotic signaling pathway in absence of ligand 355.0, 597.0, 2309.0, 4170.0, 9531.0 
GO:0009314 BP 6.90e-04   5/784    27/29107 D03 response to radiation                    285.0, 1263.0, 3725.0, 6648.0, 50848.0 
GO:0071280 BP 6.90e-04   5/784    27/29107 D06 cellular response to copper ion          358.0, 4489.0, 4499.0, 4501.0, 4502.0 
GO:0006952 BP 7.00e-04   8/784    72/29107 D03 defense response                         3783.0, 6774.0, 6890.0, 9235.0, 10392.0, 11025.0, 51267.0, 64127.0 
GO:0032729 BP 7.00e-04   8/784    72/29107 D08 positive regulation of interferon-gamma production 602.0, 929.0, 3553.0, 3554.0, 6556.0, 7474.0, 8809.0, 9466.0 
GO:0007517 BP 7.20e-04   9/784    90/29107 D04 muscle organ development                 1106.0, 1293.0, 3627.0, 4487.0, 6876.0, 7004.0, 10791.0, 22808.0, 100128927.0 
GO:0070101 BP 7.25e-04   2/784     2/29107 D08 positive regulation of chemokine-mediated signaling pathway 1906.0, 3091.0 
GO:0070488 BP 7.25e-04   2/784     2/29107 D06 neutrophil aggregation                   6279.0, 6280.0 
GO:0097475 BP 7.25e-04   2/784     2/29107 D06 motor neuron migration                   7422.0, 8829.0 
GO:0060775 BP 7.25e-04   2/784     2/29107 D10 planar cell polarity pathway involved in gastrula mediolateral intercalation 7474.0, 7481.0 
GO:1904835 BP 7.25e-04   2/784     2/29107 D05 dorsal root ganglion morphogenesis       8828.0, 8829.0 
GO:1902947 BP 7.25e-04   2/784     2/29107 D10 regulation of tau-protein kinase activity 728.0, 3082.0 
GO:0014806 BP 7.25e-04   2/784     2/29107 D06 smooth muscle hyperplasia                3162.0, 4846.0 
GO:0002384 BP 7.25e-04   2/784     2/29107 D04 hepatic immune response                  3569.0, 3570.0 
GO:1901740 BP 7.25e-04   2/784     2/29107 D07 negative regulation of myoblast fusion   3627.0, 8837.0 
GO:0038112 BP 7.25e-04   2/784     2/29107 D07 interleukin-8-mediated signaling pathway 3577.0, 3579.0 
GO:0021649 BP 7.25e-04   2/784     2/29107 D04 vestibulocochlear nerve structural organization 8828.0, 8829.0 
GO:0014740 BP 7.25e-04   2/784     2/29107 D08 negative regulation of muscle hyperplasia 4846.0, 9314.0 
GO:0034124 BP 7.25e-04   2/784     2/29107 D08 regulation of MyD88-dependent toll-like receptor signaling pathway 3659.0, 3665.0 
GO:0002268 BP 7.25e-04   2/784     2/29107 D04 follicular dendritic cell differentiation 602.0, 4791.0 
GO:0038190 BP 7.25e-04   2/784     2/29107 D09 VEGF-activated neuropilin signaling pathway 7422.0, 8829.0 
GO:0032764 BP 7.25e-04   2/784     2/29107 D09 negative regulation of mast cell cytokine production 604.0, 3162.0 
GO:1902336 BP 7.25e-04   2/784     2/29107 D08 positive regulation of retinal ganglion cell axon guidance 7422.0, 8829.0 
GO:0046967 BP 7.25e-04   2/784     2/29107 D05 cytosol to endoplasmic reticulum transport 6890.0, 6891.0 
GO:1903141 BP 7.25e-04   2/784     2/29107 D09 negative regulation of establishment of endothelial barrier 1903.0, 7422.0 
GO:0045779 BP 7.34e-04   4/784    16/29107 D07 negative regulation of bone resorption   3569.0, 4982.0, 7128.0, 57817.0 
GO:0006809 BP 7.34e-04   4/784    16/29107 D05 nitric oxide biosynthetic process        1545.0, 4846.0, 23564.0, 80777.0 
GO:0030949 BP 7.34e-04   4/784    16/29107 D07 positive regulation of vascular endothelial growth factor receptor signaling pathway 3091.0, 3553.0, 3678.0, 3690.0 
GO:0070374 BP 7.42e-04  15/784   214/29107 D09 positive regulation of ERK1 and ERK2 cascade 650.0, 728.0, 1116.0, 2358.0, 3383.0, 6347.0, 6464.0, 8829.0, 8837.0, 9258.0, 9590.0, 10268.0, 10392.0, 10519.0, 64127.0 
GO:0032733 BP 7.54e-04   6/784    41/29107 D08 positive regulation of interleukin-10 production 602.0, 3082.0, 3569.0, 6774.0, 7097.0, 64127.0 
GO:0007179 BP 7.80e-04   9/784    91/29107 D08 transforming growth factor beta receptor signaling pathway 1003.0, 2353.0, 2615.0, 3725.0, 4091.0, 5829.0, 6774.0, 7122.0, 7791.0 
GO:0060325 BP 8.22e-04   5/784    28/29107 D03 face morphogenesis                       4487.0, 7122.0, 25976.0, 64651.0, 83716.0 
GO:1903672 BP 8.22e-04   5/784    28/29107 D08 positive regulation of sprouting angiogenesis 2523.0, 3678.0, 3716.0, 7422.0, 9314.0 
GO:0050832 BP 8.22e-04   5/784    28/29107 D06 defense response to fungus               6279.0, 6280.0, 6283.0, 23406.0, 57817.0 
GO:0008630 BP 8.60e-04   6/784    42/29107 D07 intrinsic apoptotic signaling pathway in response to DNA damage 597.0, 1969.0, 3162.0, 4170.0, 7132.0, 7133.0 
GO:0001822 BP 9.09e-04  10/784   112/29107 D04 kidney development                       639.0, 654.0, 3764.0, 7422.0, 7474.0, 8692.0, 9510.0, 10272.0, 10758.0, 25976.0 
GO:0061036 BP 9.40e-04   4/784    17/29107 D06 positive regulation of cartilage development 650.0, 3491.0, 7474.0, 7704.0 
GO:0071549 BP 9.72e-04   5/784    29/29107 D09 cellular response to dexamethasone stimulus 358.0, 3383.0, 5106.0, 8837.0, 54541.0 
GO:0045089 BP 9.72e-04   5/784    29/29107 D07 positive regulation of innate immune response 2358.0, 3148.0, 5359.0, 9111.0, 64127.0 
GO:0090090 BP 9.72e-04  11/784   133/29107 D08 negative regulation of canonical Wnt signaling pathway 650.0, 1649.0, 2309.0, 3485.0, 3487.0, 7474.0, 7481.0, 8322.0, 8994.0, 26524.0, 51339.0 
GO:0016310 BP 9.73e-04  10/784   113/29107 D05 phosphorylation                          3985.0, 6774.0, 7371.0, 8994.0, 9060.0, 55361.0, 64781.0, 80025.0, 80271.0, 166929.0 
GO:0070534 BP 9.76e-04   6/784    43/29107 D11 protein K63-linked ubiquitination        6047.0, 6737.0, 10758.0, 51283.0, 85363.0, 220441.0 
GO:0072659 BP 9.85e-04  12/784   154/29107 D06 protein localization to plasma membrane  302.0, 1969.0, 5872.0, 7132.0, 10268.0, 10627.0, 30844.0, 50848.0, 51304.0, 81619.0, 83871.0, 340348.0 
GO:0048846 BP 9.85e-04   3/784     8/29107 D06 axon extension involved in axon guidance 6405.0, 8828.0, 8829.0 
GO:0097527 BP 9.85e-04   3/784     8/29107 D05 necroptotic signaling pathway            355.0, 8737.0, 197259.0 
GO:0035425 BP 9.85e-04   3/784     8/29107 D04 autocrine signaling                      6279.0, 6280.0, 29923.0 
GO:0002467 BP 9.85e-04   3/784     8/29107 D05 germinal center formation                602.0, 604.0, 4791.0 
GO:0071493 BP 9.85e-04   3/784     8/29107 D08 cellular response to UV-B                1026.0, 8372.0, 8692.0 
GO:0001763 BP 9.85e-04   3/784     8/29107 D03 morphogenesis of a branching structure   639.0, 2294.0, 4855.0 
GO:0050871 BP 9.85e-04   3/784     8/29107 D08 positive regulation of B cell activation 3569.0, 64127.0, 79155.0 
GO:0060397 BP 9.85e-04   3/784     8/29107 D09 growth hormone receptor signaling pathway via JAK-STAT 3718.0, 5770.0, 6774.0 
GO:0007589 BP 9.85e-04   3/784     8/29107 D05 body fluid secretion                     302.0, 1906.0, 4881.0 
GO:0002237 BP 9.85e-04   3/784     8/29107 D04 response to molecule of bacterial origin 2920.0, 3576.0, 7128.0 
GO:1990830 BP 9.86e-04   9/784    94/29107 D06 cellular response to leukemia inhibitory factor 1491.0, 3383.0, 7706.0, 8322.0, 8828.0, 9021.0, 9314.0, 22808.0, 22904.0 
GO:0007160 BP 9.86e-04   9/784    94/29107 D04 cell-matrix adhesion                     967.0, 3672.0, 3690.0, 5829.0, 7414.0, 7791.0, 8515.0, 10894.0, 83706.0 
GO:0031532 BP 1.01e-03   7/784    59/29107 D07 actin cytoskeleton reorganization        301.0, 5770.0, 6464.0, 8572.0, 8829.0, 9294.0, 29780.0 
GO:0032526 BP 1.11e-03   6/784    44/29107 D05 response to retinoic acid                654.0, 1843.0, 3485.0, 3490.0, 4277.0, 340485.0 
GO:0050679 BP 1.12e-03   7/784    60/29107 D06 positive regulation of epithelial cell proliferation 654.0, 728.0, 2064.0, 3915.0, 4609.0, 7422.0, 64127.0 
GO:0060395 BP 1.12e-03   7/784    60/29107 D05 SMAD protein signal transduction         650.0, 654.0, 2353.0, 3725.0, 4091.0, 7431.0, 84913.0 
GO:0010508 BP 1.12e-03   7/784    60/29107 D07 positive regulation of autophagy         2309.0, 4210.0, 6737.0, 10346.0, 80149.0, 85363.0, 220441.0 
GO:0006882 BP 1.14e-03   5/784    30/29107 D10 cellular zinc ion homeostasis            4489.0, 4499.0, 4501.0, 4502.0, 23516.0 
GO:0055072 BP 1.14e-03   5/784    30/29107 D09 iron ion homeostasis                     1356.0, 2512.0, 3162.0, 6556.0, 81894.0 
GO:0043392 BP 1.14e-03   5/784    30/29107 D05 negative regulation of DNA binding       3162.0, 3428.0, 3725.0, 4792.0, 6672.0 
GO:0099175 BP 1.18e-03   4/784    18/29107 D06 regulation of postsynapse organization   5552.0, 6405.0, 7474.0, 8828.0 
GO:0031589 BP 1.18e-03   4/784    18/29107 D03 cell-substrate adhesion                  3678.0, 3690.0, 4091.0, 64005.0 
GO:0007263 BP 1.18e-03   4/784    18/29107 D07 nitric oxide mediated signal transduction 2357.0, 4846.0, 23564.0, 51655.0 
GO:0050911 BP 3.09e-05   0/784   401/29107 D05 detection of chemical stimulus involved in sensory perception of smell  
GO:0035195 BP 2.99e-04   3/784   557/29107 D10 gene silencing by miRNA                  8994.0, 84981.0, 283131.0 
GO:0005886 CC 1.94e-47 284/784  4500/29107 D03 plasma membrane                          123.0, 285.0, 290.0, 301.0, 302.0, 306.0, 355.0, 358.0, 366.0, 388.0, 389.0, 390.0, 468.0, 493.0, 602.0, 629.0, 684.0, 687.0, 728.0, 800.0, 837.0, 929.0, 958.0, 966.0, 967.0, 1003.0, 1145.0, 1154.0, 1192.0, 1317.0, 1356.0, 1439.0, 1608.0, 1735.0, 1824.0, 1836.0, 1903.0, 1942.0, 1969.0, 2012.0, 2014.0, 2028.0, 2064.0, 2114.0, 2120.0, 2152.0, 2204.0, 2212.0, 2215.0, 2268.0, 2321.0, 2357.0, 2358.0, 2633.0, 2669.0, 2674.0, 2683.0, 2687.0, 2765.0, 2787.0, 2827.0, 2828.0, 2869.0, 3107.0, 3133.0, 3140.0, 3185.0, 3269.0, 3383.0, 3384.0, 3460.0, 3554.0, 3566.0, 3570.0, 3577.0, 3579.0, 3601.0, 3672.0, 3678.0, 3690.0, 3710.0, 3718.0, 3725.0, 3764.0, 3772.0, 3783.0, 3949.0, 3958.0, 4055.0, 4258.0, 4277.0, 4615.0, 4739.0, 4792.0, 4846.0, 4855.0, 4881.0, 4982.0, 5021.0, 5054.0, 5175.0, 5205.0, 5292.0, 5329.0, 5349.0, 5359.0, 5627.0, 5770.0, 5817.0, 5829.0, 5872.0, 5880.0, 6004.0, 6277.0, 6279.0, 6280.0, 6283.0, 6382.0, 6398.0, 6401.0, 6464.0, 6510.0, 6515.0, 6538.0, 6549.0, 6553.0, 6556.0, 6578.0, 6768.0, 6774.0, 6840.0, 7045.0, 7052.0, 7056.0, 7097.0, 7122.0, 7132.0, 7133.0, 7223.0, 7408.0, 7431.0, 7474.0, 7704.0, 7791.0, 7850.0, 8322.0, 8324.0, 8372.0, 8436.0, 8515.0, 8519.0, 8660.0, 8676.0, 8692.0, 8718.0, 8737.0, 8793.0, 8794.0, 8795.0, 8797.0, 8807.0, 8809.0, 8828.0, 8829.0, 8875.0, 8876.0, 8972.0, 8994.0, 9034.0, 9050.0, 9052.0, 9123.0, 9173.0, 9180.0, 9208.0, 9294.0, 9332.0, 9397.0, 9466.0, 9531.0, 9590.0, 9630.0, 9929.0, 9948.0, 9976.0, 10123.0, 10135.0, 10205.0, 10268.0, 10385.0, 10410.0, 10519.0, 10581.0, 10630.0, 10673.0, 10791.0, 10894.0, 10970.0, 11025.0, 11213.0, 11255.0, 22808.0, 22918.0, 23075.0, 23180.0, 23406.0, 23516.0, 23601.0, 23643.0, 23670.0, 25825.0, 25939.0, 26136.0, 26253.0, 26509.0, 26511.0, 27173.0, 27180.0, 27289.0, 28231.0, 29780.0, 30844.0, 50848.0, 51196.0, 51232.0, 51271.0, 51285.0, 51330.0, 51655.0, 51703.0, 53831.0, 54210.0, 54567.0, 54625.0, 55361.0, 55640.0, 55971.0, 56288.0, 56882.0, 56892.0, 57085.0, 57101.0, 57126.0, 57228.0, 57561.0, 57664.0, 57716.0, 57761.0, 64005.0, 64114.0, 64115.0, 64123.0, 64127.0, 64386.0, 64781.0, 79168.0, 79180.0, 79689.0, 79713.0, 81575.0, 81619.0, 84513.0, 85450.0, 90427.0, 91653.0, 113278.0, 115004.0, 116496.0, 123879.0, 126969.0, 144402.0, 148170.0, 154810.0, 163702.0, 166929.0, 196051.0, 197259.0, 222487.0, 283383.0, 285966.0, 340348.0, 727910.0, 768211.0, 100128927.0 
GO:0070062 CC 5.82e-22 139/784  2169/29107 D06 extracellular exosome                    12.0, 290.0, 301.0, 302.0, 306.0, 355.0, 358.0, 388.0, 389.0, 629.0, 684.0, 710.0, 715.0, 929.0, 958.0, 966.0, 967.0, 1116.0, 1191.0, 1192.0, 1284.0, 1293.0, 1356.0, 1491.0, 1674.0, 1824.0, 1836.0, 1992.0, 2028.0, 2215.0, 2268.0, 2289.0, 2512.0, 2674.0, 2683.0, 2745.0, 2787.0, 3075.0, 3081.0, 3107.0, 3133.0, 3383.0, 3426.0, 3485.0, 3490.0, 3672.0, 3690.0, 3875.0, 3915.0, 3958.0, 4069.0, 4256.0, 4318.0, 4860.0, 5054.0, 5092.0, 5104.0, 5175.0, 5265.0, 5272.0, 5349.0, 5359.0, 5627.0, 5696.0, 5721.0, 5836.0, 5872.0, 5873.0, 5880.0, 6277.0, 6279.0, 6280.0, 6382.0, 6398.0, 6482.0, 6510.0, 6515.0, 6648.0, 7045.0, 7052.0, 7057.0, 7128.0, 7171.0, 7408.0, 7414.0, 7431.0, 7474.0, 7832.0, 8335.0, 8357.0, 8359.0, 8407.0, 8428.0, 8969.0, 8972.0, 9052.0, 9322.0, 9630.0, 9948.0, 10135.0, 10163.0, 10519.0, 10627.0, 10791.0, 10840.0, 10894.0, 10903.0, 10970.0, 11098.0, 11167.0, 23180.0, 23406.0, 23541.0, 23564.0, 23670.0, 25797.0, 26509.0, 30844.0, 50848.0, 51056.0, 51279.0, 54757.0, 55020.0, 55971.0, 57126.0, 59345.0, 64005.0, 64114.0, 64129.0, 79689.0, 83706.0, 83716.0, 83871.0, 84617.0, 116496.0, 116844.0, 144402.0, 148113.0, 255252.0 
GO:0005576 CC 1.31e-21 125/784  1854/29107 D02 extracellular region                     12.0, 123.0, 133.0, 285.0, 301.0, 302.0, 629.0, 650.0, 710.0, 715.0, 716.0, 837.0, 929.0, 978.0, 1116.0, 1191.0, 1282.0, 1284.0, 1293.0, 1356.0, 1903.0, 1906.0, 1942.0, 1992.0, 2162.0, 2204.0, 2215.0, 2219.0, 2268.0, 2512.0, 2633.0, 2919.0, 2920.0, 2992.0, 3075.0, 3082.0, 3101.0, 3426.0, 3485.0, 3486.0, 3487.0, 3490.0, 3491.0, 3553.0, 3554.0, 3569.0, 3570.0, 3576.0, 3627.0, 3915.0, 3958.0, 4069.0, 4317.0, 4318.0, 4855.0, 4860.0, 4982.0, 5008.0, 5054.0, 5104.0, 5265.0, 5329.0, 5552.0, 5627.0, 5806.0, 5836.0, 5873.0, 6277.0, 6279.0, 6280.0, 6283.0, 6347.0, 6373.0, 7045.0, 7057.0, 7132.0, 7133.0, 7288.0, 7414.0, 7422.0, 7474.0, 7481.0, 7850.0, 8357.0, 8359.0, 8372.0, 8407.0, 8542.0, 8718.0, 8828.0, 8875.0, 8876.0, 9173.0, 9332.0, 9510.0, 9948.0, 10272.0, 10673.0, 11167.0, 22856.0, 23406.0, 23643.0, 23780.0, 25797.0, 51129.0, 51232.0, 51316.0, 51365.0, 54210.0, 54507.0, 56999.0, 57817.0, 59271.0, 60675.0, 64129.0, 64386.0, 79805.0, 80301.0, 80830.0, 81575.0, 83706.0, 83716.0, 116844.0, 163175.0, 259307.0 
GO:0005829 CC 2.92e-21 251/784  5294/29107 D02 cytosol                                  123.0, 141.0, 301.0, 302.0, 355.0, 388.0, 389.0, 602.0, 684.0, 687.0, 800.0, 837.0, 840.0, 864.0, 874.0, 978.0, 1017.0, 1026.0, 1154.0, 1191.0, 1316.0, 1326.0, 1491.0, 1608.0, 1649.0, 1674.0, 1820.0, 1845.0, 1890.0, 1978.0, 2064.0, 2114.0, 2120.0, 2242.0, 2268.0, 2289.0, 2309.0, 2353.0, 2512.0, 2633.0, 2634.0, 2635.0, 2645.0, 2646.0, 2745.0, 2869.0, 2876.0, 2992.0, 3018.0, 3081.0, 3091.0, 3096.0, 3101.0, 3162.0, 3185.0, 3269.0, 3428.0, 3553.0, 3659.0, 3665.0, 3716.0, 3718.0, 3725.0, 3875.0, 3937.0, 4001.0, 4091.0, 4170.0, 4210.0, 4489.0, 4502.0, 4615.0, 4739.0, 4791.0, 4792.0, 4794.0, 4824.0, 4837.0, 4846.0, 4855.0, 4860.0, 4953.0, 5092.0, 5106.0, 5187.0, 5205.0, 5272.0, 5292.0, 5359.0, 5606.0, 5696.0, 5721.0, 5770.0, 5829.0, 5836.0, 5872.0, 5873.0, 5880.0, 5920.0, 5939.0, 6249.0, 6277.0, 6279.0, 6280.0, 6283.0, 6464.0, 6737.0, 6774.0, 6840.0, 6867.0, 7052.0, 7062.0, 7126.0, 7128.0, 7168.0, 7171.0, 7371.0, 7378.0, 7408.0, 7414.0, 7431.0, 7538.0, 7704.0, 7706.0, 7791.0, 7832.0, 8208.0, 8407.0, 8428.0, 8436.0, 8444.0, 8462.0, 8463.0, 8503.0, 8531.0, 8660.0, 8692.0, 8718.0, 8737.0, 8797.0, 8829.0, 8835.0, 8837.0, 8840.0, 8870.0, 8974.0, 8994.0, 9021.0, 9023.0, 9050.0, 9060.0, 9111.0, 9173.0, 9208.0, 9235.0, 9246.0, 9322.0, 9332.0, 9397.0, 9411.0, 9493.0, 9531.0, 9590.0, 9871.0, 9929.0, 9948.0, 10123.0, 10135.0, 10163.0, 10346.0, 10392.0, 10615.0, 10627.0, 10630.0, 10724.0, 10840.0, 10970.0, 11030.0, 11163.0, 22898.0, 23034.0, 23075.0, 23092.0, 23175.0, 23406.0, 23541.0, 23564.0, 23601.0, 23645.0, 25802.0, 25966.0, 26136.0, 26286.0, 26353.0, 26524.0, 27244.0, 27284.0, 29107.0, 29780.0, 29904.0, 29923.0, 50807.0, 51056.0, 51196.0, 51271.0, 51339.0, 51734.0, 53632.0, 54458.0, 54541.0, 54625.0, 54751.0, 55361.0, 55616.0, 55971.0, 56288.0, 56829.0, 56892.0, 57480.0, 57514.0, 57533.0, 57761.0, 59344.0, 59345.0, 64080.0, 64127.0, 64359.0, 64857.0, 64859.0, 79155.0, 80025.0, 80223.0, 80271.0, 83666.0, 84166.0, 85363.0, 90007.0, 90427.0, 91607.0, 92312.0, 92610.0, 115004.0, 116496.0, 148170.0, 151636.0, 154810.0, 197259.0, 255488.0, 285643.0, 377677.0, 644815.0 
GO:0005737 CC 1.14e-19 227/784  4713/29107 D02 cytoplasm                                133.0, 290.0, 301.0, 302.0, 306.0, 358.0, 468.0, 602.0, 639.0, 654.0, 684.0, 837.0, 840.0, 864.0, 958.0, 1017.0, 1051.0, 1116.0, 1191.0, 1192.0, 1263.0, 1491.0, 1647.0, 1649.0, 1843.0, 1845.0, 1847.0, 1903.0, 1906.0, 1978.0, 2028.0, 2078.0, 2081.0, 2242.0, 2289.0, 2309.0, 2357.0, 2358.0, 2512.0, 2633.0, 2634.0, 2635.0, 2646.0, 2827.0, 2869.0, 2876.0, 3081.0, 3091.0, 3148.0, 3659.0, 3665.0, 3669.0, 3710.0, 3716.0, 3875.0, 3958.0, 3985.0, 4091.0, 4170.0, 4210.0, 4489.0, 4499.0, 4501.0, 4502.0, 4615.0, 4616.0, 4739.0, 4778.0, 4791.0, 4792.0, 4794.0, 4846.0, 4860.0, 4953.0, 5187.0, 5272.0, 5292.0, 5359.0, 5721.0, 5743.0, 5770.0, 5780.0, 5817.0, 5836.0, 5920.0, 6004.0, 6047.0, 6249.0, 6277.0, 6280.0, 6283.0, 6538.0, 6672.0, 6676.0, 6737.0, 6774.0, 6781.0, 6840.0, 6867.0, 6876.0, 7097.0, 7126.0, 7128.0, 7288.0, 7371.0, 7422.0, 7431.0, 7465.0, 7481.0, 7538.0, 7791.0, 7832.0, 7850.0, 8208.0, 8428.0, 8436.0, 8444.0, 8531.0, 8572.0, 8692.0, 8816.0, 8835.0, 8837.0, 8848.0, 8994.0, 9034.0, 9050.0, 9111.0, 9124.0, 9208.0, 9258.0, 9294.0, 9314.0, 9322.0, 9397.0, 9411.0, 9531.0, 9590.0, 10044.0, 10123.0, 10346.0, 10392.0, 10519.0, 10615.0, 10673.0, 10903.0, 10912.0, 11067.0, 11163.0, 11170.0, 11213.0, 11259.0, 23075.0, 23085.0, 23175.0, 23180.0, 23541.0, 23645.0, 25819.0, 26353.0, 26471.0, 26472.0, 27244.0, 27284.0, 29107.0, 29780.0, 29842.0, 29904.0, 29950.0, 30844.0, 51177.0, 51271.0, 51339.0, 53632.0, 54541.0, 54625.0, 54751.0, 54757.0, 54855.0, 55316.0, 55332.0, 55917.0, 56882.0, 56892.0, 57179.0, 57561.0, 57568.0, 57664.0, 57716.0, 59345.0, 64005.0, 64127.0, 64781.0, 79805.0, 79845.0, 80149.0, 80271.0, 80830.0, 83593.0, 83666.0, 84166.0, 84513.0, 84617.0, 84913.0, 84935.0, 85363.0, 85441.0, 90007.0, 92610.0, 113278.0, 116496.0, 123879.0, 148170.0, 148932.0, 149563.0, 151636.0, 152189.0, 157506.0, 166336.0, 170954.0, 197259.0, 255488.0, 340719.0, 347733.0, 377677.0, 100128927.0, 102724428.0 
GO:0005615 CC 2.42e-19 114/784  1700/29107 D02 extracellular space                      12.0, 133.0, 141.0, 285.0, 290.0, 301.0, 302.0, 629.0, 650.0, 654.0, 710.0, 715.0, 716.0, 874.0, 929.0, 966.0, 967.0, 1116.0, 1191.0, 1192.0, 1282.0, 1284.0, 1293.0, 1356.0, 1906.0, 1992.0, 2152.0, 2219.0, 2321.0, 2615.0, 2683.0, 2919.0, 2920.0, 3075.0, 3082.0, 3133.0, 3140.0, 3148.0, 3162.0, 3383.0, 3426.0, 3485.0, 3486.0, 3487.0, 3490.0, 3553.0, 3566.0, 3569.0, 3576.0, 3601.0, 3627.0, 3915.0, 3958.0, 4017.0, 4069.0, 4277.0, 4317.0, 4318.0, 4982.0, 5008.0, 5054.0, 5104.0, 5175.0, 5265.0, 5272.0, 5552.0, 5627.0, 5806.0, 5817.0, 6279.0, 6280.0, 6283.0, 6347.0, 6373.0, 6398.0, 6401.0, 6405.0, 6768.0, 6781.0, 7045.0, 7056.0, 7057.0, 7132.0, 7422.0, 7474.0, 7481.0, 8322.0, 8542.0, 8614.0, 8829.0, 8840.0, 9111.0, 9235.0, 10272.0, 10673.0, 10797.0, 11167.0, 23643.0, 25987.0, 29923.0, 51129.0, 51279.0, 51365.0, 53632.0, 54757.0, 57817.0, 64129.0, 80832.0, 83716.0, 116844.0, 145864.0, 148113.0, 152189.0, 163175.0 
GO:0005887 CC 3.33e-15  92/784  1403/29107 D04 integral component of plasma membrane    358.0, 366.0, 493.0, 728.0, 958.0, 967.0, 1145.0, 1317.0, 1439.0, 1836.0, 1903.0, 1969.0, 2015.0, 2028.0, 2064.0, 2204.0, 2212.0, 2215.0, 2321.0, 2523.0, 2615.0, 2701.0, 2827.0, 2828.0, 3107.0, 3269.0, 3383.0, 3384.0, 3460.0, 3554.0, 3566.0, 3579.0, 3690.0, 3710.0, 3772.0, 3949.0, 4071.0, 4855.0, 5021.0, 5175.0, 5205.0, 5329.0, 5349.0, 5359.0, 5995.0, 6094.0, 6382.0, 6401.0, 6405.0, 6510.0, 6515.0, 6538.0, 6556.0, 6578.0, 6768.0, 7056.0, 7097.0, 7132.0, 7223.0, 8322.0, 8718.0, 9034.0, 9052.0, 9120.0, 9123.0, 9332.0, 9466.0, 9976.0, 10268.0, 10630.0, 10791.0, 10894.0, 11025.0, 11255.0, 23516.0, 23601.0, 23670.0, 27180.0, 28231.0, 51267.0, 51283.0, 53831.0, 55361.0, 64123.0, 81619.0, 83850.0, 91653.0, 113278.0, 166929.0, 222487.0, 283383.0, 340348.0 
GO:0009986 CC 1.06e-14  53/784   579/29107 D02 cell surface                             301.0, 302.0, 355.0, 650.0, 684.0, 728.0, 958.0, 966.0, 967.0, 1003.0, 1191.0, 1969.0, 2152.0, 2615.0, 3107.0, 3133.0, 3383.0, 3579.0, 3601.0, 3672.0, 3678.0, 3690.0, 3949.0, 3958.0, 4277.0, 4855.0, 5329.0, 5738.0, 5817.0, 6382.0, 7056.0, 7057.0, 7097.0, 7132.0, 7223.0, 7422.0, 7474.0, 8322.0, 8692.0, 8793.0, 8794.0, 8795.0, 8797.0, 8829.0, 10268.0, 10791.0, 22918.0, 23601.0, 29923.0, 56833.0, 64127.0, 81619.0, 340348.0 
GO:0062023 CC 6.70e-13  39/784   374/29107 D04 collagen-containing extracellular matrix 12.0, 285.0, 301.0, 302.0, 710.0, 1191.0, 1282.0, 1284.0, 1293.0, 1992.0, 2152.0, 2162.0, 2219.0, 3383.0, 3490.0, 3491.0, 3915.0, 3958.0, 4017.0, 4256.0, 4317.0, 4318.0, 5054.0, 5104.0, 5265.0, 5272.0, 5359.0, 6277.0, 6279.0, 6280.0, 7045.0, 7052.0, 7057.0, 7474.0, 9510.0, 51129.0, 54507.0, 56999.0, 64129.0 
GO:0030667 CC 1.24e-12  20/784    97/29107 D06 secretory granule membrane               290.0, 728.0, 929.0, 2212.0, 2215.0, 2357.0, 2683.0, 3107.0, 3577.0, 3579.0, 3710.0, 3958.0, 5175.0, 5873.0, 6515.0, 7097.0, 11025.0, 22918.0, 27180.0, 57126.0 
GO:0005925 CC 1.27e-12  41/784   418/29107 D05 focal adhesion                           301.0, 388.0, 390.0, 966.0, 1969.0, 2242.0, 2274.0, 2321.0, 3383.0, 3672.0, 3678.0, 3690.0, 3716.0, 4739.0, 5329.0, 5817.0, 5829.0, 5880.0, 6840.0, 7052.0, 7171.0, 7408.0, 7414.0, 7431.0, 7791.0, 8462.0, 8829.0, 8994.0, 9124.0, 9173.0, 9493.0, 9590.0, 10673.0, 11170.0, 23092.0, 26136.0, 29780.0, 51056.0, 54751.0, 55616.0, 57514.0 
GO:0005856 CC 1.41e-12  40/784   401/29107 D05 cytoskeleton                             388.0, 389.0, 390.0, 800.0, 1191.0, 1608.0, 2268.0, 3716.0, 3718.0, 4846.0, 5880.0, 6279.0, 6280.0, 6283.0, 6676.0, 6876.0, 7062.0, 7168.0, 7171.0, 7414.0, 7431.0, 8407.0, 8444.0, 8572.0, 9124.0, 9208.0, 9322.0, 9590.0, 10205.0, 10970.0, 23092.0, 25802.0, 27289.0, 56288.0, 56882.0, 64127.0, 79805.0, 80149.0, 148170.0, 170954.0 
GO:0005634 CC 9.32e-12 222/784  5371/29107 D05 nucleus                                  12.0, 123.0, 285.0, 301.0, 302.0, 358.0, 388.0, 389.0, 468.0, 602.0, 604.0, 639.0, 687.0, 840.0, 864.0, 1017.0, 1026.0, 1051.0, 1106.0, 1191.0, 1192.0, 1263.0, 1316.0, 1647.0, 1649.0, 1674.0, 1820.0, 1843.0, 1845.0, 1847.0, 1978.0, 1997.0, 2004.0, 2064.0, 2078.0, 2114.0, 2118.0, 2120.0, 2274.0, 2294.0, 2309.0, 2353.0, 2355.0, 2634.0, 2669.0, 2745.0, 3009.0, 3018.0, 3091.0, 3096.0, 3142.0, 3148.0, 3162.0, 3185.0, 3428.0, 3486.0, 3621.0, 3659.0, 3665.0, 3669.0, 3690.0, 3716.0, 3725.0, 3958.0, 3985.0, 4001.0, 4017.0, 4091.0, 4170.0, 4210.0, 4487.0, 4489.0, 4499.0, 4501.0, 4502.0, 4609.0, 4615.0, 4616.0, 4739.0, 4778.0, 4783.0, 4791.0, 4792.0, 4824.0, 4846.0, 4855.0, 4860.0, 5187.0, 5272.0, 5292.0, 5359.0, 5696.0, 5939.0, 5992.0, 6047.0, 6249.0, 6277.0, 6279.0, 6280.0, 6283.0, 6672.0, 6737.0, 6774.0, 6781.0, 6840.0, 6867.0, 7004.0, 7052.0, 7071.0, 7126.0, 7128.0, 7133.0, 7465.0, 7538.0, 7704.0, 7743.0, 7764.0, 7791.0, 7832.0, 8208.0, 8335.0, 8357.0, 8359.0, 8428.0, 8444.0, 8462.0, 8463.0, 8531.0, 8572.0, 8848.0, 8870.0, 8969.0, 8994.0, 9111.0, 9208.0, 9246.0, 9493.0, 9531.0, 9686.0, 9935.0, 10123.0, 10272.0, 10346.0, 10519.0, 10713.0, 10724.0, 10865.0, 10912.0, 10957.0, 11023.0, 11098.0, 11163.0, 11170.0, 11213.0, 11259.0, 22904.0, 23075.0, 23175.0, 23216.0, 23406.0, 23541.0, 23764.0, 23786.0, 25819.0, 25939.0, 25966.0, 25976.0, 26136.0, 26353.0, 26471.0, 26524.0, 27244.0, 28999.0, 29842.0, 29946.0, 29950.0, 30844.0, 51056.0, 51177.0, 51339.0, 51655.0, 51734.0, 53632.0, 54625.0, 54855.0, 56829.0, 56892.0, 57716.0, 57761.0, 57817.0, 57822.0, 64080.0, 64332.0, 64359.0, 64651.0, 64782.0, 64859.0, 79973.0, 80025.0, 80149.0, 80271.0, 80324.0, 83593.0, 83666.0, 84166.0, 84617.0, 84913.0, 90007.0, 91607.0, 92312.0, 115004.0, 116071.0, 123879.0, 148932.0, 149563.0, 151636.0, 169792.0, 197259.0, 347733.0, 388125.0, 644815.0, 100128927.0 
GO:0009897 CC 4.80e-11  32/784   301/29107 D03 external side of plasma membrane         290.0, 355.0, 929.0, 958.0, 1003.0, 2028.0, 2674.0, 2683.0, 3133.0, 3140.0, 3383.0, 3554.0, 3570.0, 3577.0, 3579.0, 3627.0, 3672.0, 3875.0, 3949.0, 4277.0, 5104.0, 6382.0, 6401.0, 7056.0, 7057.0, 9034.0, 9173.0, 9180.0, 9332.0, 9466.0, 9976.0, 10385.0 
GO:0016020 CC 2.16e-10 108/784  2127/29107 D02 membrane                                 302.0, 306.0, 493.0, 684.0, 966.0, 1003.0, 1191.0, 1192.0, 1608.0, 1836.0, 1992.0, 2289.0, 2353.0, 2512.0, 2523.0, 2683.0, 2787.0, 2992.0, 3082.0, 3107.0, 3162.0, 3185.0, 3383.0, 3384.0, 3426.0, 3428.0, 3554.0, 3579.0, 3672.0, 3710.0, 3716.0, 3949.0, 3958.0, 3995.0, 4001.0, 4017.0, 4170.0, 4258.0, 5104.0, 5272.0, 5359.0, 5606.0, 5721.0, 5920.0, 6482.0, 6510.0, 6578.0, 6646.0, 6867.0, 6890.0, 6891.0, 7132.0, 7133.0, 7171.0, 7422.0, 8357.0, 8359.0, 8428.0, 8460.0, 8519.0, 8828.0, 9023.0, 9111.0, 9120.0, 9123.0, 9235.0, 9531.0, 9709.0, 9929.0, 10186.0, 10519.0, 10630.0, 10724.0, 10894.0, 10903.0, 10970.0, 11000.0, 11138.0, 11259.0, 22856.0, 23645.0, 23780.0, 25802.0, 25825.0, 26253.0, 26286.0, 27173.0, 29842.0, 30844.0, 51283.0, 51304.0, 51703.0, 53947.0, 54625.0, 55361.0, 64005.0, 64386.0, 80777.0, 83666.0, 83706.0, 85441.0, 85450.0, 116496.0, 116844.0, 126969.0, 148170.0, 254102.0, 255252.0 
GO:0031410 CC 8.46e-09  28/784   293/29107 D06 cytoplasmic vesicle                      388.0, 389.0, 390.0, 1824.0, 2028.0, 2242.0, 2633.0, 2634.0, 2635.0, 3485.0, 4210.0, 5872.0, 5880.0, 6737.0, 8372.0, 8692.0, 8829.0, 9510.0, 10630.0, 10758.0, 22898.0, 26509.0, 27289.0, 50848.0, 55361.0, 64123.0, 154810.0, 285973.0 
GO:0032991 CC 2.01e-08  44/784   643/29107 D01 protein-containing complex               301.0, 468.0, 493.0, 602.0, 837.0, 1026.0, 1191.0, 1978.0, 2309.0, 3091.0, 3148.0, 3690.0, 3875.0, 4091.0, 4609.0, 4615.0, 5104.0, 5175.0, 5743.0, 5770.0, 6382.0, 7414.0, 7704.0, 8208.0, 8357.0, 8359.0, 8519.0, 8660.0, 8737.0, 9411.0, 10163.0, 10410.0, 10581.0, 23180.0, 26136.0, 27166.0, 50848.0, 54922.0, 56288.0, 64127.0, 80149.0, 83666.0, 114769.0, 151636.0 
GO:0035579 CC 2.05e-08  15/784    91/29107 D07 specific granule membrane                966.0, 2204.0, 2358.0, 5329.0, 6515.0, 7133.0, 10970.0, 22918.0, 23601.0, 53831.0, 57126.0, 64114.0, 64386.0, 81619.0, 222487.0 
GO:0005654 CC 9.25e-08 155/784  3805/29107 D02 nucleoplasm                              301.0, 468.0, 602.0, 604.0, 639.0, 687.0, 840.0, 864.0, 874.0, 967.0, 1003.0, 1017.0, 1026.0, 1051.0, 1052.0, 1263.0, 1316.0, 1647.0, 1820.0, 1845.0, 1847.0, 1997.0, 2004.0, 2114.0, 2118.0, 2274.0, 2289.0, 2309.0, 2353.0, 2355.0, 2615.0, 2634.0, 2645.0, 2646.0, 3018.0, 3091.0, 3096.0, 3148.0, 3162.0, 3185.0, 3291.0, 3428.0, 3566.0, 3579.0, 3659.0, 3665.0, 3669.0, 3690.0, 3710.0, 3725.0, 3726.0, 4001.0, 4017.0, 4091.0, 4170.0, 4210.0, 4487.0, 4609.0, 4739.0, 4778.0, 4791.0, 4792.0, 4794.0, 4824.0, 4855.0, 5092.0, 5187.0, 5205.0, 5272.0, 5292.0, 5359.0, 5606.0, 5696.0, 5721.0, 5780.0, 6047.0, 6280.0, 6672.0, 6737.0, 6774.0, 7004.0, 7005.0, 7050.0, 7378.0, 7465.0, 7706.0, 7764.0, 8208.0, 8357.0, 8359.0, 8428.0, 8436.0, 8444.0, 8462.0, 8463.0, 8816.0, 8974.0, 8994.0, 9111.0, 9246.0, 9314.0, 9322.0, 9493.0, 10272.0, 10346.0, 10519.0, 10713.0, 10865.0, 11030.0, 23175.0, 23541.0, 23764.0, 25819.0, 25939.0, 26353.0, 26471.0, 27166.0, 27244.0, 28999.0, 29107.0, 29923.0, 51056.0, 51339.0, 51703.0, 53632.0, 54458.0, 54855.0, 55616.0, 55971.0, 56892.0, 57101.0, 57228.0, 57480.0, 57533.0, 57761.0, 57822.0, 64005.0, 64782.0, 64859.0, 79155.0, 79689.0, 80149.0, 80324.0, 83666.0, 83699.0, 84913.0, 85363.0, 85441.0, 91607.0, 151636.0, 152189.0, 255877.0, 283383.0, 285643.0, 100128927.0 
GO:0045121 CC 1.70e-07  23/784   240/29107 D04 membrane raft                            302.0, 355.0, 493.0, 684.0, 929.0, 1820.0, 3383.0, 3672.0, 5175.0, 5359.0, 6401.0, 7097.0, 7132.0, 7133.0, 8436.0, 8692.0, 8737.0, 8797.0, 8837.0, 10630.0, 23180.0, 55361.0, 79180.0 
GO:0031093 CC 2.07e-07  12/784    67/29107 D07 platelet alpha granule lumen             12.0, 710.0, 1191.0, 2162.0, 3082.0, 5054.0, 5265.0, 5552.0, 5627.0, 7057.0, 7422.0, 83706.0 
GO:0005788 CC 2.97e-07  26/784   306/29107 D05 endoplasmic reticulum lumen              710.0, 1282.0, 1284.0, 1293.0, 1356.0, 3486.0, 3487.0, 3490.0, 3491.0, 3569.0, 3915.0, 5265.0, 5329.0, 5743.0, 7057.0, 7474.0, 8542.0, 8614.0, 8974.0, 10272.0, 10970.0, 11098.0, 11167.0, 54507.0, 81619.0, 340348.0 
GO:0030670 CC 4.69e-07  12/784    72/29107 D07 phagocytic vesicle membrane              306.0, 3107.0, 3133.0, 5880.0, 6556.0, 6890.0, 6891.0, 7097.0, 26253.0, 55647.0, 80223.0, 83871.0 
GO:0034774 CC 4.92e-07  15/784   115/29107 D06 secretory granule lumen                  12.0, 978.0, 1992.0, 2219.0, 2268.0, 2992.0, 3101.0, 4860.0, 5836.0, 6279.0, 6280.0, 6283.0, 7414.0, 23406.0, 83716.0 
GO:0005794 CC 5.87e-07  55/784   988/29107 D05 Golgi apparatus                          604.0, 684.0, 929.0, 1191.0, 2212.0, 2242.0, 2523.0, 2633.0, 2634.0, 2674.0, 2683.0, 3107.0, 3949.0, 4055.0, 4091.0, 4739.0, 4846.0, 5205.0, 5265.0, 5272.0, 5359.0, 5552.0, 5738.0, 5873.0, 6398.0, 7097.0, 8428.0, 8460.0, 8676.0, 8797.0, 9322.0, 9397.0, 10272.0, 10346.0, 10519.0, 10791.0, 23062.0, 23645.0, 25825.0, 26286.0, 26511.0, 29940.0, 51304.0, 54757.0, 55081.0, 55647.0, 57085.0, 57533.0, 64114.0, 64127.0, 79845.0, 83871.0, 166929.0, 283358.0, 340485.0 
GO:0000785 CC 9.11e-07  54/784   980/29107 D02 chromatin                                468.0, 687.0, 864.0, 1051.0, 1052.0, 1316.0, 1649.0, 1997.0, 2004.0, 2078.0, 2114.0, 2118.0, 2120.0, 2294.0, 2309.0, 2353.0, 2355.0, 3009.0, 3091.0, 3142.0, 3148.0, 3659.0, 3665.0, 3725.0, 3726.0, 4017.0, 4091.0, 4487.0, 4609.0, 4778.0, 4783.0, 4791.0, 4824.0, 5992.0, 6774.0, 6913.0, 7004.0, 7005.0, 7050.0, 7052.0, 7071.0, 8208.0, 8462.0, 8463.0, 9314.0, 9935.0, 11023.0, 23764.0, 28999.0, 29842.0, 57822.0, 64651.0, 84913.0, 116071.0 
GO:0042995 CC 9.43e-07  16/784   137/29107 D02 cell projection                          285.0, 388.0, 389.0, 390.0, 5329.0, 5880.0, 6515.0, 6840.0, 7097.0, 9322.0, 9948.0, 10630.0, 26253.0, 27289.0, 83706.0, 133584.0 
GO:0072562 CC 2.20e-06  14/784   113/29107 D02 blood microparticle                      12.0, 629.0, 710.0, 715.0, 716.0, 1191.0, 1192.0, 1356.0, 2162.0, 3075.0, 5627.0, 8542.0, 51129.0, 51279.0 
GO:0016021 CC 3.92e-06 139/784  3536/29107 D03 integral component of membrane           290.0, 355.0, 358.0, 366.0, 684.0, 1003.0, 1735.0, 1824.0, 2012.0, 2014.0, 2064.0, 2152.0, 2357.0, 2358.0, 2683.0, 2687.0, 3140.0, 3460.0, 3577.0, 3601.0, 3995.0, 4055.0, 4071.0, 4170.0, 4258.0, 4277.0, 4881.0, 5329.0, 5738.0, 5817.0, 5920.0, 6398.0, 6482.0, 6510.0, 6515.0, 6538.0, 6549.0, 6553.0, 6646.0, 6890.0, 6891.0, 7122.0, 7133.0, 7850.0, 8324.0, 8519.0, 8676.0, 8793.0, 8795.0, 8797.0, 8828.0, 8870.0, 8876.0, 8972.0, 9023.0, 9120.0, 9123.0, 9173.0, 9294.0, 9469.0, 9674.0, 9709.0, 9766.0, 10186.0, 10205.0, 10335.0, 10385.0, 10410.0, 10581.0, 10673.0, 10970.0, 11000.0, 11057.0, 22856.0, 22918.0, 23516.0, 23670.0, 23704.0, 23786.0, 25825.0, 25966.0, 26253.0, 26509.0, 27173.0, 28959.0, 29923.0, 29940.0, 50848.0, 51232.0, 51304.0, 51330.0, 51703.0, 54210.0, 54567.0, 55321.0, 55332.0, 55365.0, 55640.0, 56833.0, 56971.0, 57085.0, 57228.0, 57834.0, 59271.0, 64114.0, 64115.0, 64123.0, 64377.0, 64699.0, 64778.0, 64781.0, 79168.0, 79689.0, 79713.0, 79845.0, 80045.0, 80777.0, 81575.0, 81894.0, 84513.0, 85027.0, 85450.0, 93109.0, 115123.0, 126969.0, 151258.0, 152189.0, 157506.0, 162073.0, 163702.0, 196051.0, 222487.0, 255488.0, 283358.0, 283383.0, 285973.0, 727910.0, 768211.0, 100505573.0 
GO:0070821 CC 3.93e-06  11/784    73/29107 D07 tertiary granule membrane                966.0, 2204.0, 2358.0, 6515.0, 6556.0, 8972.0, 22918.0, 23601.0, 53831.0, 57126.0, 81619.0 
GO:1904813 CC 6.65e-06  14/784   124/29107 D05 ficolin-1-rich granule lumen             978.0, 2219.0, 2992.0, 3101.0, 4318.0, 4860.0, 5265.0, 5836.0, 7414.0, 23406.0, 25797.0, 80301.0, 83716.0, 116844.0 
GO:0005912 CC 8.55e-06  16/784   162/29107 D05 adherens junction                        301.0, 302.0, 1003.0, 3875.0, 5021.0, 5817.0, 7414.0, 7422.0, 7791.0, 8572.0, 8994.0, 9124.0, 27289.0, 55971.0, 56288.0, 340348.0 
GO:0030027 CC 1.18e-05  17/784   185/29107 D04 lamellipodium                            1969.0, 4210.0, 4739.0, 5829.0, 5872.0, 5880.0, 8572.0, 10163.0, 10519.0, 10630.0, 23075.0, 29780.0, 51196.0, 55917.0, 57126.0, 57514.0, 64005.0 
GO:0031012 CC 1.23e-05  20/784   245/29107 D03 extracellular matrix                     1116.0, 1282.0, 1284.0, 1293.0, 2615.0, 3491.0, 4256.0, 4982.0, 5806.0, 7045.0, 7052.0, 7057.0, 7422.0, 7481.0, 8840.0, 9510.0, 56999.0, 64386.0, 83716.0, 145864.0 
GO:0043235 CC 1.61e-05  18/784   209/29107 D02 receptor complex                         1969.0, 2064.0, 2321.0, 2674.0, 3566.0, 3570.0, 3690.0, 3710.0, 3949.0, 4881.0, 7132.0, 8737.0, 8829.0, 9052.0, 9180.0, 9466.0, 10268.0, 53831.0 
GO:0001725 CC 1.99e-05  10/784    71/29107 D04 stress fiber                             5829.0, 7168.0, 7171.0, 7791.0, 8572.0, 9124.0, 9531.0, 10627.0, 11170.0, 54751.0 
GO:0005911 CC 3.19e-05  16/784   180/29107 D04 cell-cell junction                       1003.0, 1824.0, 3678.0, 3690.0, 3937.0, 5175.0, 5829.0, 7122.0, 7223.0, 7414.0, 8322.0, 9948.0, 10163.0, 50848.0, 54922.0, 56288.0 
GO:0043231 CC 3.46e-05  44/784   846/29107 D04 intracellular membrane-bounded organelle 366.0, 493.0, 602.0, 650.0, 864.0, 958.0, 967.0, 1191.0, 1316.0, 1545.0, 1735.0, 4258.0, 5265.0, 8324.0, 8444.0, 8463.0, 8974.0, 9052.0, 9322.0, 9871.0, 10673.0, 11067.0, 23670.0, 26509.0, 26511.0, 27289.0, 28999.0, 30844.0, 51271.0, 55616.0, 55647.0, 56999.0, 57085.0, 57533.0, 57834.0, 64114.0, 79660.0, 80223.0, 80777.0, 80832.0, 115123.0, 116844.0, 283358.0, 377677.0 
GO:0035580 CC 4.03e-05   9/784    62/29107 D07 specific granule lumen                   1116.0, 2919.0, 4069.0, 4317.0, 5806.0, 5873.0, 7414.0, 25797.0, 116844.0 
GO:0030054 CC 4.17e-05  17/784   204/29107 D02 cell junction                            1003.0, 5872.0, 6280.0, 7122.0, 9948.0, 10135.0, 10630.0, 23034.0, 26136.0, 50848.0, 54751.0, 56288.0, 56882.0, 57228.0, 57716.0, 197259.0, 285966.0 
GO:0035976 CC 7.63e-05   3/784     4/29107 D04 transcription factor AP-1 complex        2353.0, 3725.0, 3726.0 
GO:0048471 CC 8.39e-05  38/784   713/29107 D02 perinuclear region of cytoplasm          302.0, 602.0, 1026.0, 1116.0, 1191.0, 1192.0, 2064.0, 2634.0, 2635.0, 3148.0, 3162.0, 3875.0, 3985.0, 4953.0, 5359.0, 6277.0, 6401.0, 7052.0, 7133.0, 8531.0, 8572.0, 8614.0, 8692.0, 9322.0, 10335.0, 10410.0, 10519.0, 10673.0, 10791.0, 10970.0, 25819.0, 26471.0, 30844.0, 51655.0, 54922.0, 83871.0, 123879.0, 340719.0 
GO:0002102 CC 8.50e-05   6/784    28/29107 D05 podosome                                 6840.0, 7171.0, 7414.0, 9948.0, 50807.0, 83706.0 
GO:0097197 CC 9.64e-05   4/784    10/29107 D02 tetraspanin-enriched microdomain         10630.0, 25939.0, 81619.0, 340348.0 
GO:1904724 CC 1.06e-04   8/784    55/29107 D05 tertiary granule lumen                   978.0, 2919.0, 4069.0, 4317.0, 4318.0, 5806.0, 25797.0, 116844.0 
GO:0016323 CC 1.64e-04  17/784   228/29107 D04 basolateral plasma membrane              301.0, 302.0, 358.0, 366.0, 493.0, 728.0, 2064.0, 2683.0, 3949.0, 6768.0, 7223.0, 9123.0, 10163.0, 10392.0, 10630.0, 23516.0, 64127.0 
GO:0016324 CC 1.78e-04  23/784   358/29107 D04 apical plasma membrane                   301.0, 358.0, 684.0, 1836.0, 2028.0, 2064.0, 3485.0, 3570.0, 5021.0, 5205.0, 5873.0, 6781.0, 8692.0, 8972.0, 9123.0, 9180.0, 10392.0, 10519.0, 10630.0, 23516.0, 23704.0, 56288.0, 113278.0 
GO:0101003 CC 2.23e-04   8/784    61/29107 D07 ficolin-1-rich granule membrane          2204.0, 2357.0, 2358.0, 3958.0, 6515.0, 6556.0, 8972.0, 22918.0 
GO:0032587 CC 3.42e-04  10/784    99/29107 D05 ruffle membrane                          1969.0, 2268.0, 3678.0, 3690.0, 7168.0, 10044.0, 10519.0, 10630.0, 11170.0, 51177.0 
GO:0042629 CC 3.66e-04   3/784     6/29107 D08 mast cell granule                        301.0, 3579.0, 5552.0 
GO:0097443 CC 3.66e-04   3/784     6/29107 D08 sorting endosome                         3949.0, 5770.0, 8829.0 
GO:0015629 CC 4.00e-04  17/784   246/29107 D06 actin cytoskeleton                       800.0, 2268.0, 2321.0, 2633.0, 6840.0, 7168.0, 7408.0, 7791.0, 10163.0, 11170.0, 23075.0, 27289.0, 29780.0, 51734.0, 55917.0, 55971.0, 64005.0 
GO:0031901 CC 6.22e-04  13/784   167/29107 D07 early endosome membrane                  301.0, 3107.0, 3133.0, 3140.0, 8572.0, 10410.0, 23062.0, 23516.0, 30844.0, 55361.0, 79689.0, 115123.0, 151636.0 
GO:0031264 CC 6.28e-04   3/784     7/29107 D04 death-inducing signaling complex         355.0, 8737.0, 8837.0 
GO:1990617 CC 7.25e-04   2/784     2/29107 D04 CHOP-ATF4 complex                        468.0, 1649.0 
GO:0045092 CC 7.25e-04   2/784     2/29107 D05 interleukin-18 receptor complex          8807.0, 8809.0 
GO:0036488 CC 7.25e-04   2/784     2/29107 D04 CHOP-C/EBP complex                       1051.0, 1649.0 
GO:0042825 CC 7.25e-04   2/784     2/29107 D03 TAP complex                              6890.0, 6891.0 
GO:0033257 CC 7.25e-04   2/784     2/29107 D04 Bcl3/NF-kappaB2 complex                  602.0, 4791.0 
GO:0005938 CC 7.37e-04  12/784   149/29107 D03 cell cortex                              302.0, 388.0, 389.0, 390.0, 4739.0, 5829.0, 5880.0, 9322.0, 9590.0, 27289.0, 56288.0, 57085.0 
GO:0000932 CC 9.13e-04   9/784    93/29107 D07 P-body                                   6737.0, 7538.0, 8994.0, 11030.0, 23034.0, 25819.0, 80149.0, 85363.0, 92312.0 
GO:0042612 CC 9.85e-04   3/784     8/29107 D05 MHC class I protein complex              3107.0, 3133.0, 3140.0 
GO:0005901 CC 1.00e-03   8/784    76/29107 D06 caveola                                  493.0, 3162.0, 4846.0, 5743.0, 6401.0, 7223.0, 8436.0, 26509.0 
GO:0000139 CC 1.07e-03  30/784   587/29107 D05 Golgi membrane                           390.0, 966.0, 2523.0, 2633.0, 2634.0, 2635.0, 2683.0, 3107.0, 3133.0, 3140.0, 3460.0, 3601.0, 4846.0, 4855.0, 5627.0, 6482.0, 7132.0, 8460.0, 8692.0, 9469.0, 22856.0, 23085.0, 26286.0, 29940.0, 51196.0, 51304.0, 57085.0, 64377.0, 79689.0, 340485.0 
GO:0031982 CC 1.37e-03  12/784   160/29107 D04 vesicle                                  301.0, 302.0, 654.0, 966.0, 1192.0, 3783.0, 8407.0, 9052.0, 10519.0, 64005.0, 64127.0, 83871.0 
GO:0031225 CC 1.43e-03   9/784    99/29107 D03 anchored component of membrane           684.0, 2215.0, 2674.0, 2765.0, 5329.0, 8794.0, 8875.0, 8876.0, 64386.0 
GO:0046658 CC 1.54e-03   5/784    32/29107 D04 anchored component of plasma membrane    1942.0, 8692.0, 10392.0, 57126.0, 64127.0 
GO:0030659 CC 1.74e-03  10/784   122/29107 D05 cytoplasmic vesicle membrane             3460.0, 3601.0, 3710.0, 6249.0, 9052.0, 10791.0, 26509.0, 29940.0, 57085.0, 57228.0 
GO:0005515 MF 5.43e-66 569/784 12418/29107 D02 protein binding                          12.0, 123.0, 141.0, 285.0, 301.0, 302.0, 355.0, 358.0, 366.0, 388.0, 389.0, 390.0, 468.0, 493.0, 597.0, 602.0, 604.0, 629.0, 639.0, 650.0, 684.0, 710.0, 715.0, 716.0, 800.0, 837.0, 840.0, 864.0, 874.0, 929.0, 958.0, 966.0, 967.0, 978.0, 1003.0, 1017.0, 1026.0, 1051.0, 1052.0, 1106.0, 1116.0, 1154.0, 1191.0, 1192.0, 1263.0, 1282.0, 1284.0, 1316.0, 1326.0, 1439.0, 1491.0, 1545.0, 1647.0, 1649.0, 1674.0, 1820.0, 1824.0, 1843.0, 1845.0, 1847.0, 1890.0, 1903.0, 1906.0, 1942.0, 1969.0, 1978.0, 1992.0, 1997.0, 2004.0, 2012.0, 2014.0, 2064.0, 2078.0, 2081.0, 2114.0, 2118.0, 2120.0, 2152.0, 2162.0, 2212.0, 2219.0, 2242.0, 2268.0, 2274.0, 2289.0, 2309.0, 2321.0, 2353.0, 2355.0, 2357.0, 2358.0, 2512.0, 2615.0, 2633.0, 2634.0, 2635.0, 2645.0, 2646.0, 2669.0, 2701.0, 2745.0, 2787.0, 2827.0, 2869.0, 2919.0, 2920.0, 2992.0, 3009.0, 3018.0, 3075.0, 3081.0, 3082.0, 3091.0, 3096.0, 3101.0, 3107.0, 3133.0, 3140.0, 3142.0, 3148.0, 3162.0, 3185.0, 3383.0, 3426.0, 3428.0, 3460.0, 3485.0, 3486.0, 3487.0, 3490.0, 3491.0, 3553.0, 3554.0, 3566.0, 3569.0, 3570.0, 3576.0, 3577.0, 3579.0, 3601.0, 3621.0, 3627.0, 3659.0, 3665.0, 3672.0, 3678.0, 3690.0, 3710.0, 3716.0, 3718.0, 3725.0, 3726.0, 3764.0, 3772.0, 3783.0, 3875.0, 3937.0, 3949.0, 3958.0, 3985.0, 3995.0, 4001.0, 4017.0, 4055.0, 4071.0, 4091.0, 4170.0, 4210.0, 4256.0, 4258.0, 4318.0, 4487.0, 4489.0, 4499.0, 4501.0, 4502.0, 4609.0, 4615.0, 4616.0, 4739.0, 4778.0, 4783.0, 4791.0, 4792.0, 4794.0, 4824.0, 4846.0, 4855.0, 4860.0, 4953.0, 4982.0, 5008.0, 5054.0, 5092.0, 5104.0, 5106.0, 5163.0, 5175.0, 5187.0, 5205.0, 5265.0, 5272.0, 5292.0, 5329.0, 5359.0, 5552.0, 5606.0, 5627.0, 5696.0, 5721.0, 5738.0, 5743.0, 5770.0, 5780.0, 5806.0, 5817.0, 5829.0, 5836.0, 5872.0, 5873.0, 5880.0, 5920.0, 5992.0, 5995.0, 6004.0, 6047.0, 6094.0, 6249.0, 6277.0, 6279.0, 6280.0, 6283.0, 6347.0, 6373.0, 6382.0, 6398.0, 6401.0, 6464.0, 6510.0, 6515.0, 6646.0, 6648.0, 6672.0, 6676.0, 6737.0, 6774.0, 6781.0, 6840.0, 6867.0, 6876.0, 6890.0, 6891.0, 6913.0, 7004.0, 7005.0, 7045.0, 7050.0, 7052.0, 7056.0, 7057.0, 7071.0, 7097.0, 7122.0, 7126.0, 7128.0, 7132.0, 7133.0, 7168.0, 7171.0, 7223.0, 7408.0, 7414.0, 7422.0, 7431.0, 7465.0, 7474.0, 7481.0, 7538.0, 7704.0, 7706.0, 7764.0, 7791.0, 7832.0, 7850.0, 8208.0, 8322.0, 8324.0, 8335.0, 8357.0, 8359.0, 8372.0, 8407.0, 8428.0, 8436.0, 8462.0, 8463.0, 8503.0, 8519.0, 8531.0, 8542.0, 8572.0, 8660.0, 8676.0, 8692.0, 8737.0, 8793.0, 8794.0, 8795.0, 8797.0, 8807.0, 8809.0, 8816.0, 8828.0, 8829.0, 8835.0, 8837.0, 8840.0, 8848.0, 8870.0, 8875.0, 8969.0, 8972.0, 8994.0, 9021.0, 9023.0, 9052.0, 9060.0, 9111.0, 9120.0, 9123.0, 9124.0, 9173.0, 9180.0, 9208.0, 9235.0, 9246.0, 9258.0, 9294.0, 9314.0, 9322.0, 9332.0, 9397.0, 9466.0, 9493.0, 9510.0, 9531.0, 9590.0, 9630.0, 9686.0, 9709.0, 9766.0, 9871.0, 9929.0, 9935.0, 9976.0, 10044.0, 10123.0, 10135.0, 10163.0, 10205.0, 10268.0, 10272.0, 10335.0, 10346.0, 10385.0, 10392.0, 10410.0, 10519.0, 10615.0, 10627.0, 10630.0, 10673.0, 10713.0, 10758.0, 10791.0, 10797.0, 10865.0, 10894.0, 10912.0, 10957.0, 11025.0, 11030.0, 11098.0, 11138.0, 11163.0, 11167.0, 11170.0, 11213.0, 22808.0, 22918.0, 23034.0, 23062.0, 23075.0, 23085.0, 23092.0, 23175.0, 23216.0, 23406.0, 23564.0, 23643.0, 23645.0, 23704.0, 23764.0, 23780.0, 23786.0, 25797.0, 25825.0, 25939.0, 26136.0, 26253.0, 26286.0, 26353.0, 26471.0, 26509.0, 26511.0, 26524.0, 27166.0, 27173.0, 27180.0, 27244.0, 27284.0, 27289.0, 28231.0, 28959.0, 28999.0, 29107.0, 29780.0, 29923.0, 29946.0, 29950.0, 30844.0, 50807.0, 50848.0, 51056.0, 51129.0, 51177.0, 51196.0, 51267.0, 51271.0, 51283.0, 51285.0, 51330.0, 51339.0, 51655.0, 51703.0, 51734.0, 53632.0, 54458.0, 54507.0, 54541.0, 54567.0, 54625.0, 54751.0, 54757.0, 54855.0, 54922.0, 55081.0, 55090.0, 55332.0, 55361.0, 55365.0, 55616.0, 55917.0, 55971.0, 56288.0, 56829.0, 56833.0, 56892.0, 56971.0, 57085.0, 57101.0, 57126.0, 57179.0, 57228.0, 57533.0, 57561.0, 57664.0, 57716.0, 57761.0, 57822.0, 57834.0, 58516.0, 59344.0, 59345.0, 60675.0, 64080.0, 64114.0, 64115.0, 64127.0, 64129.0, 64332.0, 64377.0, 64386.0, 64651.0, 64781.0, 64782.0, 64857.0, 64859.0, 79155.0, 79660.0, 79713.0, 79786.0, 79805.0, 79845.0, 79993.0, 80149.0, 80777.0, 80830.0, 81619.0, 83593.0, 83666.0, 83850.0, 83871.0, 83937.0, 84166.0, 84513.0, 84617.0, 84674.0, 84935.0, 85027.0, 85363.0, 85441.0, 85450.0, 90007.0, 90427.0, 91607.0, 91653.0, 92610.0, 113278.0, 114769.0, 115004.0, 115123.0, 116071.0, 116496.0, 116844.0, 123879.0, 126969.0, 127733.0, 144402.0, 148932.0, 149563.0, 151258.0, 151636.0, 152189.0, 154810.0, 157506.0, 163702.0, 166929.0, 169792.0, 170954.0, 196051.0, 197259.0, 220441.0, 222484.0, 222487.0, 254427.0, 255488.0, 259307.0, 283131.0, 283383.0, 340348.0, 340719.0, 347733.0, 377677.0, 644815.0, 768211.0, 780776.0, 100128927.0, 102724428.0 
GO:0042802 MF 4.25e-13  91/784  1495/29107 D03 identical protein binding                18.0, 301.0, 302.0, 355.0, 358.0, 468.0, 604.0, 684.0, 715.0, 716.0, 978.0, 1317.0, 1491.0, 1649.0, 1674.0, 1820.0, 2064.0, 2081.0, 2274.0, 2353.0, 2512.0, 2633.0, 2634.0, 2635.0, 3075.0, 3081.0, 3082.0, 3162.0, 3690.0, 3725.0, 3949.0, 4055.0, 4069.0, 4091.0, 4210.0, 4258.0, 4318.0, 4615.0, 4778.0, 4783.0, 4792.0, 4860.0, 5092.0, 5265.0, 5721.0, 5806.0, 5836.0, 6047.0, 6382.0, 6648.0, 6672.0, 6737.0, 6774.0, 6781.0, 7045.0, 7052.0, 7057.0, 7097.0, 7122.0, 7126.0, 7128.0, 7168.0, 7171.0, 7371.0, 7378.0, 7422.0, 7431.0, 7704.0, 8737.0, 8797.0, 9111.0, 9322.0, 9935.0, 9976.0, 10135.0, 10346.0, 10392.0, 10865.0, 25939.0, 26353.0, 51129.0, 56288.0, 56833.0, 64080.0, 64115.0, 85027.0, 85363.0, 114769.0, 154810.0, 196051.0, 222484.0 
GO:0038023 MF 5.93e-10  25/784   210/29107 D02 signaling receptor activity              290.0, 355.0, 958.0, 1439.0, 2358.0, 2674.0, 3383.0, 4855.0, 4982.0, 5329.0, 5817.0, 6510.0, 7056.0, 7097.0, 8322.0, 8718.0, 8795.0, 8797.0, 8809.0, 8828.0, 10894.0, 11025.0, 22918.0, 54210.0, 56833.0 
GO:0005102 MF 1.32e-08  31/784   357/29107 D03 signaling receptor binding               133.0, 285.0, 301.0, 650.0, 1003.0, 1191.0, 1942.0, 2219.0, 2242.0, 2268.0, 2674.0, 2919.0, 3082.0, 3133.0, 3485.0, 3487.0, 3627.0, 3672.0, 5054.0, 5329.0, 6347.0, 6774.0, 10385.0, 10630.0, 10673.0, 10758.0, 23780.0, 27173.0, 27289.0, 29923.0, 51129.0 
GO:0001228 MF 6.65e-08  34/784   446/29107 D04 DNA-binding transcription activator activity, RNA polymerase II-specific 468.0, 1051.0, 1052.0, 1316.0, 1649.0, 1997.0, 2004.0, 2078.0, 2118.0, 2120.0, 2294.0, 2309.0, 2353.0, 2355.0, 3091.0, 3659.0, 3725.0, 3726.0, 4487.0, 4609.0, 4791.0, 5359.0, 5992.0, 6774.0, 7071.0, 7704.0, 9314.0, 9935.0, 23764.0, 28999.0, 29842.0, 57822.0, 64651.0, 169792.0 
GO:0042803 MF 7.76e-08  44/784   671/29107 D04 protein homodimerization activity        597.0, 684.0, 978.0, 1051.0, 1647.0, 1649.0, 1890.0, 2081.0, 2633.0, 2634.0, 2635.0, 2992.0, 3162.0, 3570.0, 4170.0, 4953.0, 5175.0, 5743.0, 6094.0, 6277.0, 6556.0, 6737.0, 6774.0, 6890.0, 6913.0, 7168.0, 7171.0, 7422.0, 7704.0, 8322.0, 8460.0, 8572.0, 8614.0, 8737.0, 9208.0, 10346.0, 10392.0, 11030.0, 11213.0, 26353.0, 50848.0, 51304.0, 54922.0, 85363.0 
GO:0003700 MF 5.09e-07  32/784   442/29107 D02 DNA-binding transcription factor activity 468.0, 604.0, 639.0, 687.0, 864.0, 1051.0, 1649.0, 1997.0, 2004.0, 2114.0, 2120.0, 2309.0, 2353.0, 2355.0, 3091.0, 3725.0, 4609.0, 4778.0, 4783.0, 4791.0, 4824.0, 6774.0, 7004.0, 7005.0, 7050.0, 7071.0, 7764.0, 8462.0, 8463.0, 9314.0, 64651.0, 84913.0 
GO:0019901 MF 6.43e-07  33/784   469/29107 D05 protein kinase binding                   388.0, 389.0, 390.0, 468.0, 493.0, 1026.0, 1845.0, 2268.0, 2309.0, 3091.0, 3601.0, 5606.0, 5770.0, 5880.0, 6464.0, 6737.0, 6774.0, 7538.0, 8660.0, 8829.0, 10346.0, 10519.0, 11213.0, 23645.0, 27289.0, 53632.0, 57533.0, 57761.0, 64127.0, 79155.0, 85363.0, 197259.0, 644815.0 
GO:0002020 MF 7.08e-07  14/784   103/29107 D04 protease binding                         302.0, 2152.0, 3554.0, 3690.0, 3949.0, 5054.0, 5104.0, 5265.0, 5272.0, 7128.0, 8797.0, 8837.0, 54507.0, 57126.0 
GO:0001618 MF 8.58e-07  12/784    76/29107 D03 virus receptor activity                  290.0, 1969.0, 3383.0, 3678.0, 3690.0, 3949.0, 5359.0, 5817.0, 6510.0, 8692.0, 23601.0, 50848.0 
GO:0019899 MF 1.04e-06  28/784   369/29107 D03 enzyme binding                           958.0, 2081.0, 2633.0, 2646.0, 3091.0, 3162.0, 3570.0, 3690.0, 3725.0, 4792.0, 5329.0, 5359.0, 5743.0, 5770.0, 6648.0, 7538.0, 8614.0, 8692.0, 8969.0, 23406.0, 51196.0, 54625.0, 64115.0, 64127.0, 81619.0, 83666.0, 151636.0, 340348.0 
GO:0045296 MF 1.75e-06  25/784   315/29107 D04 cadherin binding                         800.0, 1003.0, 1192.0, 1969.0, 5770.0, 7223.0, 7408.0, 7414.0, 7706.0, 8357.0, 8407.0, 8428.0, 9052.0, 9208.0, 9531.0, 10163.0, 23075.0, 23085.0, 23670.0, 26136.0, 30844.0, 50807.0, 50848.0, 56829.0, 79180.0 
GO:0038187 MF 2.38e-06   6/784    16/29107 D03 pattern recognition receptor activity    2219.0, 7097.0, 10392.0, 26253.0, 64127.0, 85363.0 
GO:0045569 MF 2.56e-06   4/784     5/29107 D03 TRAIL binding                            8793.0, 8794.0, 8795.0, 8797.0 
GO:0050786 MF 3.15e-06   5/784    10/29107 D04 RAGE receptor binding                    2357.0, 3148.0, 6279.0, 6280.0, 6283.0 
GO:0004896 MF 3.22e-06   9/784    46/29107 D04 cytokine receptor activity               2152.0, 3460.0, 3570.0, 3601.0, 8322.0, 9173.0, 9180.0, 9466.0, 163702.0 
GO:0019903 MF 3.31e-06  12/784    86/29107 D05 protein phosphatase binding              1003.0, 2064.0, 3672.0, 3716.0, 3718.0, 3783.0, 3958.0, 5829.0, 6774.0, 8572.0, 8660.0, 56288.0 
GO:1990837 MF 3.83e-06  35/784   555/29107 D06 sequence-specific double-stranded DNA binding 468.0, 604.0, 639.0, 864.0, 1051.0, 1052.0, 1316.0, 1997.0, 2004.0, 2078.0, 2114.0, 2118.0, 2309.0, 2353.0, 3096.0, 3665.0, 3725.0, 3726.0, 4001.0, 4487.0, 4778.0, 4791.0, 4824.0, 5992.0, 6913.0, 7050.0, 7071.0, 8462.0, 8463.0, 9314.0, 11023.0, 23764.0, 28999.0, 29842.0, 255877.0 
GO:0005525 MF 3.92e-06  27/784   373/29107 D08 GTP binding                              388.0, 389.0, 390.0, 2633.0, 2634.0, 2635.0, 2669.0, 4881.0, 5106.0, 5872.0, 5873.0, 5880.0, 7052.0, 9258.0, 9630.0, 10123.0, 22808.0, 25939.0, 27289.0, 30844.0, 51285.0, 51655.0, 55647.0, 83871.0, 84617.0, 115004.0, 347733.0 
GO:0000978 MF 5.30e-06  59/784  1178/29107 D09 RNA polymerase II cis-regulatory region sequence-specific DNA binding 468.0, 604.0, 639.0, 687.0, 864.0, 1051.0, 1052.0, 1106.0, 1316.0, 1649.0, 1997.0, 2004.0, 2078.0, 2114.0, 2118.0, 2120.0, 2294.0, 2309.0, 2353.0, 2355.0, 3091.0, 3096.0, 3428.0, 3659.0, 3665.0, 3725.0, 3726.0, 4609.0, 4778.0, 4783.0, 4791.0, 4824.0, 5187.0, 5992.0, 6774.0, 6913.0, 7004.0, 7005.0, 7050.0, 7071.0, 7704.0, 7743.0, 7764.0, 8462.0, 8463.0, 9208.0, 9314.0, 9935.0, 11023.0, 23764.0, 28999.0, 29842.0, 57822.0, 84166.0, 84913.0, 116071.0, 169792.0, 255877.0, 100128927.0 
GO:0004908 MF 1.71e-05   4/784     7/29107 D05 interleukin-1 receptor activity          3554.0, 7850.0, 8809.0, 9173.0 
GO:0004888 MF 2.41e-05  15/784   157/29107 D03 transmembrane signaling receptor activity 2064.0, 2212.0, 2215.0, 3383.0, 3554.0, 5175.0, 6401.0, 7056.0, 7097.0, 8793.0, 8794.0, 9466.0, 10894.0, 11025.0, 51267.0 
GO:0005509 MF 2.64e-05  39/784   704/29107 D05 calcium ion binding                      301.0, 302.0, 306.0, 715.0, 716.0, 1003.0, 1608.0, 1824.0, 2015.0, 3710.0, 3949.0, 4017.0, 4256.0, 4855.0, 5359.0, 5627.0, 6277.0, 6279.0, 6280.0, 6283.0, 7052.0, 7056.0, 7057.0, 7062.0, 7171.0, 10519.0, 10627.0, 11167.0, 22918.0, 23075.0, 23670.0, 26253.0, 29904.0, 30844.0, 54567.0, 64123.0, 79180.0, 83850.0, 133584.0 
GO:0004415 MF 3.35e-05   4/784     8/29107 D06 hyalurononglucosaminidase activity       8372.0, 8692.0, 10724.0, 23670.0 
GO:0045236 MF 3.36e-05   5/784    15/29107 D06 CXCR chemokine receptor binding          2919.0, 2920.0, 3576.0, 3627.0, 6373.0 
GO:0005161 MF 3.36e-05   5/784    15/29107 D05 platelet-derived growth factor receptor binding 2081.0, 3554.0, 3678.0, 3690.0, 7422.0 
GO:0019838 MF 3.49e-05   7/784    35/29107 D03 growth factor binding                    1843.0, 1969.0, 2064.0, 2321.0, 8828.0, 8829.0, 9180.0 
GO:0050135 MF 4.78e-05   5/784    16/29107 D05 NAD(P)+ nucleosidase activity            3554.0, 7097.0, 8807.0, 8809.0, 9173.0 
GO:0061809 MF 4.78e-05   5/784    16/29107 D06 NAD+ nucleotidase, cyclic ADP-ribose generating 3554.0, 7097.0, 8807.0, 8809.0, 9173.0 
GO:0043184 MF 5.91e-05   4/784     9/29107 D06 vascular endothelial growth factor receptor 2 binding 1003.0, 3678.0, 3690.0, 7422.0 
GO:0000976 MF 7.16e-05  17/784   213/29107 D07 transcription cis-regulatory region binding 468.0, 1051.0, 1649.0, 2309.0, 2353.0, 3148.0, 3659.0, 3725.0, 4091.0, 4824.0, 5187.0, 6774.0, 7764.0, 8462.0, 9314.0, 10865.0, 28999.0 
GO:0008134 MF 7.40e-05  16/784   193/29107 D03 transcription factor binding             1649.0, 2274.0, 2353.0, 3091.0, 3148.0, 3428.0, 3725.0, 3726.0, 4609.0, 4792.0, 5292.0, 6047.0, 6774.0, 8797.0, 9935.0, 10865.0 
GO:0035662 MF 7.63e-05   3/784     4/29107 D05 Toll-like receptor 4 binding             6279.0, 6280.0, 23643.0 
GO:0003924 MF 8.91e-05  22/784   327/29107 D07 GTPase activity                          388.0, 389.0, 390.0, 2633.0, 2634.0, 2635.0, 2669.0, 2787.0, 5872.0, 5873.0, 5880.0, 6004.0, 9630.0, 10123.0, 22808.0, 27289.0, 51285.0, 51655.0, 55647.0, 83871.0, 84617.0, 347733.0 
GO:0098641 MF 8.96e-05   5/784    18/29107 D06 cadherin binding involved in cell-cell adhesion 301.0, 302.0, 3875.0, 9124.0, 55971.0 
GO:0005031 MF 9.64e-05   4/784    10/29107 D05 tumor necrosis factor-activated receptor activity 355.0, 7132.0, 7133.0, 8718.0 
GO:0019955 MF 1.01e-04   7/784    41/29107 D03 cytokine binding                         2633.0, 3570.0, 8322.0, 8828.0, 8829.0, 9180.0, 9466.0 
GO:0001227 MF 1.06e-04  21/784   308/29107 D04 DNA-binding transcription repressor activity, RNA polymerase II-specific 604.0, 639.0, 1051.0, 2004.0, 2114.0, 2120.0, 2309.0, 3096.0, 3428.0, 3725.0, 4487.0, 4609.0, 4783.0, 6913.0, 7050.0, 7704.0, 7764.0, 9208.0, 11023.0, 169792.0, 255877.0 
GO:0005520 MF 1.19e-04   5/784    19/29107 D04 insulin-like growth factor binding       3486.0, 3490.0, 3491.0, 8840.0, 51232.0 
GO:0005178 MF 1.28e-04  13/784   142/29107 D04 integrin binding                         1903.0, 3383.0, 3384.0, 3491.0, 3553.0, 3690.0, 7045.0, 7057.0, 8840.0, 9294.0, 50848.0, 57126.0, 83706.0 
GO:0005536 MF 1.48e-04   4/784    11/29107 D04 glucose binding                          2645.0, 3101.0, 5836.0, 6515.0 
GO:0008201 MF 1.71e-04  14/784   166/29107 D04 heparin binding                          3075.0, 3491.0, 3627.0, 5104.0, 6373.0, 7057.0, 7422.0, 8828.0, 8829.0, 8840.0, 9510.0, 11167.0, 59271.0, 83716.0 
GO:0070051 MF 1.87e-04   3/784     5/29107 D03 fibrinogen binding                       1003.0, 3690.0, 7057.0 
GO:0019834 MF 1.87e-04   3/784     5/29107 D06 phospholipase A2 inhibitor activity      301.0, 302.0, 306.0 
GO:0005125 MF 1.88e-04  15/784   188/29107 D05 cytokine activity                        650.0, 654.0, 1906.0, 3553.0, 3569.0, 4982.0, 5008.0, 6398.0, 7422.0, 7474.0, 7481.0, 9235.0, 10135.0, 10673.0, 152189.0 
GO:0000981 MF 2.10e-04  56/784  1241/29107 D03 DNA-binding transcription factor activity, RNA polymerase II-specific 468.0, 687.0, 864.0, 1051.0, 1052.0, 1316.0, 1649.0, 1997.0, 2004.0, 2078.0, 2114.0, 2118.0, 2120.0, 2294.0, 2309.0, 2353.0, 2355.0, 3091.0, 3096.0, 3142.0, 3659.0, 3665.0, 3725.0, 3726.0, 4487.0, 4609.0, 4778.0, 4783.0, 4791.0, 4824.0, 5992.0, 6672.0, 6774.0, 6913.0, 7004.0, 7005.0, 7050.0, 7071.0, 7743.0, 7764.0, 8462.0, 8463.0, 9208.0, 9314.0, 9935.0, 11023.0, 23764.0, 28999.0, 29842.0, 57822.0, 64651.0, 79973.0, 84913.0, 116071.0, 169792.0, 100128927.0 
GO:0004867 MF 2.66e-04  10/784    96/29107 D06 serine-type endopeptidase inhibitor activity 12.0, 302.0, 710.0, 1293.0, 1992.0, 5054.0, 5104.0, 5265.0, 5272.0, 51232.0 
GO:0003779 MF 3.07e-04  18/784   263/29107 D04 actin binding                            800.0, 2633.0, 4210.0, 7168.0, 7408.0, 7414.0, 8572.0, 9124.0, 10163.0, 11170.0, 23406.0, 25802.0, 29780.0, 51734.0, 55971.0, 64127.0, 79805.0, 170954.0 
GO:0031994 MF 3.08e-04   4/784    13/29107 D05 insulin-like growth factor I binding     3485.0, 3486.0, 3487.0, 3690.0 
GO:0031490 MF 3.87e-04   8/784    66/29107 D05 chromatin DNA binding                    604.0, 2309.0, 3009.0, 5187.0, 6774.0, 11023.0, 22904.0, 57822.0 
GO:0035259 MF 4.21e-04   4/784    14/29107 D07 glucocorticoid receptor binding          1051.0, 2114.0, 6774.0, 6867.0 
GO:0048306 MF 4.33e-04   9/784    84/29107 D03 calcium-dependent protein binding        301.0, 302.0, 306.0, 493.0, 6277.0, 6279.0, 6280.0, 6283.0, 57126.0 
GO:0030165 MF 4.33e-04   9/784    84/29107 D04 PDZ domain binding                       493.0, 2787.0, 8322.0, 8324.0, 9411.0, 23085.0, 50848.0, 51232.0, 222484.0 
GO:0046872 MF 5.84e-04  89/784  2297/29107 D04 metal ion binding                        18.0, 285.0, 493.0, 604.0, 639.0, 687.0, 1017.0, 1026.0, 1316.0, 2162.0, 2219.0, 2274.0, 3081.0, 3096.0, 3162.0, 3426.0, 3486.0, 3621.0, 3669.0, 3672.0, 3678.0, 3716.0, 3985.0, 4091.0, 4489.0, 4499.0, 4501.0, 4502.0, 5743.0, 5829.0, 6401.0, 6510.0, 6890.0, 6891.0, 7071.0, 7538.0, 7704.0, 7706.0, 7743.0, 7764.0, 7791.0, 8428.0, 8462.0, 8515.0, 8572.0, 8828.0, 8829.0, 8994.0, 9124.0, 9411.0, 9630.0, 11163.0, 22856.0, 25819.0, 25976.0, 26286.0, 26509.0, 26524.0, 28999.0, 29940.0, 50807.0, 51196.0, 51283.0, 54751.0, 55316.0, 55616.0, 56829.0, 64080.0, 79155.0, 79689.0, 79845.0, 79973.0, 80149.0, 80777.0, 83593.0, 85441.0, 92312.0, 115004.0, 144402.0, 148932.0, 151636.0, 169792.0, 220441.0, 222484.0, 255488.0, 255877.0, 285643.0, 340485.0, 100128927.0 
GO:0005021 MF 6.28e-04   3/784     7/29107 D08 vascular endothelial growth factor-activated receptor activity 2321.0, 8828.0, 8829.0 
GO:0033906 MF 7.25e-04   2/784     2/29107 D05 hyaluronoglucuronidase activity          8372.0, 8692.0 
GO:0004918 MF 7.25e-04   2/784     2/29107 D09 interleukin-8 receptor activity          3577.0, 3579.0 
GO:0002060 MF 7.25e-04   2/784     2/29107 D04 purine nucleobase binding                4860.0, 5836.0 
GO:0042008 MF 7.25e-04   2/784     2/29107 D05 interleukin-18 receptor activity         8807.0, 8809.0 
GO:0009032 MF 7.25e-04   2/784     2/29107 D05 thymidine phosphorylase activity         1890.0, 7378.0 
GO:0005123 MF 7.34e-04   4/784    16/29107 D06 death receptor binding                   4615.0, 8737.0, 8837.0, 64114.0 
GO:0050700 MF 7.34e-04   4/784    16/29107 D04 CARD domain binding                      837.0, 10392.0, 64127.0, 114769.0 
GO:0046935 MF 7.34e-04   4/784    16/29107 D05 1-phosphatidylinositol-3-kinase regulator activity 1154.0, 8503.0, 8835.0, 9021.0 
GO:0005523 MF 7.34e-04   4/784    16/29107 D04 tropomyosin binding                      800.0, 6277.0, 25802.0, 342527.0 
GO:0004984 MF 3.05e-05   0/784   399/29107 D04 olfactory receptor activity               
```
