## Supplementary material for "Transcriptional and genetic sex differences for schizophrenia across the dorsolateral prefrontal cortex, hippocampus, and caudate nucleus": Data S4: GO_analysis_module_cyan.txt

```
GO:0016567 BP 3.23e-09  23/320   471/29107 D09 protein ubiquitination                   330.0, 373.0, 996.0, 7320.0, 7334.0, 7336.0, 10001.0, 10116.0, 11275.0, 25820.0, 26190.0, 26273.0, 51592.0, 55632.0, 55832.0, 55975.0, 57531.0, 79269.0, 79872.0, 80124.0, 143279.0, 200933.0, 284996.0 
GO:0034063 BP 4.45e-06   5/320    23/29107 D07 stress granule assembly                  1965.0, 7812.0, 23369.0, 203228.0, 253943.0 
GO:0005829 CC 5.68e-19 126/320  5294/29107 D02 cytosol                                  262.0, 330.0, 378.0, 400.0, 472.0, 801.0, 905.0, 996.0, 1022.0, 1965.0, 2098.0, 2673.0, 2957.0, 3093.0, 3267.0, 3658.0, 3717.0, 3839.0, 3840.0, 3845.0, 4287.0, 4683.0, 4729.0, 4848.0, 5000.0, 5218.0, 5289.0, 5324.0, 5529.0, 5563.0, 5573.0, 5577.0, 5584.0, 5597.0, 5718.0, 5771.0, 5861.0, 5862.0, 5885.0, 5911.0, 5966.0, 6120.0, 6386.0, 7334.0, 7337.0, 7812.0, 8036.0, 8766.0, 8976.0, 9107.0, 9218.0, 9318.0, 9360.0, 9559.0, 9575.0, 9648.0, 9958.0, 10010.0, 10096.0, 10116.0, 10480.0, 10484.0, 10527.0, 10605.0, 10787.0, 10927.0, 11116.0, 11216.0, 11275.0, 22878.0, 23173.0, 23256.0, 23301.0, 23369.0, 23473.0, 25820.0, 25852.0, 26127.0, 26190.0, 26273.0, 27436.0, 28962.0, 29883.0, 51028.0, 51072.0, 51194.0, 51719.0, 54585.0, 55082.0, 55156.0, 55250.0, 55312.0, 55347.0, 55500.0, 55632.0, 55832.0, 55975.0, 56648.0, 57551.0, 58528.0, 59338.0, 63892.0, 64766.0, 64841.0, 79609.0, 79657.0, 79872.0, 80232.0, 81929.0, 84955.0, 92597.0, 120534.0, 122553.0, 122830.0, 132789.0, 134429.0, 136319.0, 138199.0, 142940.0, 143279.0, 203228.0, 253943.0, 261726.0, 261729.0, 285172.0, 317649.0 
GO:0005654 CC 3.69e-14  93/320  3805/29107 D02 nucleoplasm                              330.0, 472.0, 659.0, 801.0, 905.0, 996.0, 1022.0, 1810.0, 1859.0, 2926.0, 2957.0, 3717.0, 3839.0, 3840.0, 3981.0, 4287.0, 4683.0, 4704.0, 4729.0, 4848.0, 5000.0, 5218.0, 5324.0, 5563.0, 5584.0, 5597.0, 5718.0, 5771.0, 5814.0, 5885.0, 5966.0, 6386.0, 6873.0, 7073.0, 7320.0, 7334.0, 7336.0, 7597.0, 7756.0, 8036.0, 8545.0, 8554.0, 9063.0, 9194.0, 9318.0, 9360.0, 9406.0, 9575.0, 9648.0, 9874.0, 10001.0, 10116.0, 10128.0, 10285.0, 10527.0, 10556.0, 10927.0, 10933.0, 11051.0, 11052.0, 22841.0, 23137.0, 23301.0, 23468.0, 25852.0, 26273.0, 26512.0, 51095.0, 51194.0, 51592.0, 51747.0, 54033.0, 55082.0, 55250.0, 55656.0, 55832.0, 55975.0, 58528.0, 59338.0, 64924.0, 79269.0, 80232.0, 84248.0, 84250.0, 84955.0, 92597.0, 120534.0, 135295.0, 140890.0, 149420.0, 283742.0, 286205.0, 404672.0 
GO:0005737 CC 6.45e-14 106/320  4713/29107 D02 cytoplasm                                330.0, 373.0, 378.0, 400.0, 472.0, 659.0, 801.0, 889.0, 996.0, 1022.0, 1859.0, 2926.0, 3658.0, 3717.0, 3843.0, 3845.0, 4287.0, 4673.0, 4848.0, 5218.0, 5289.0, 5529.0, 5573.0, 5577.0, 5597.0, 5718.0, 6386.0, 6782.0, 7073.0, 7163.0, 7320.0, 7334.0, 7336.0, 7756.0, 7763.0, 7803.0, 7976.0, 8036.0, 9107.0, 9318.0, 9360.0, 9519.0, 9958.0, 10096.0, 10116.0, 10285.0, 10605.0, 11051.0, 11052.0, 11275.0, 23137.0, 23173.0, 23369.0, 23635.0, 23760.0, 25820.0, 25852.0, 27436.0, 29883.0, 50618.0, 50804.0, 51123.0, 51175.0, 51247.0, 51663.0, 54462.0, 54585.0, 54602.0, 54839.0, 55109.0, 55250.0, 55255.0, 55312.0, 55500.0, 55832.0, 55885.0, 57531.0, 57551.0, 58528.0, 59338.0, 64398.0, 79609.0, 79846.0, 79872.0, 79884.0, 80124.0, 80232.0, 84250.0, 92181.0, 92597.0, 93627.0, 122830.0, 132789.0, 134429.0, 135295.0, 136319.0, 150962.0, 203228.0, 221322.0, 253943.0, 253959.0, 283742.0, 284996.0, 286205.0, 345778.0, 404672.0 
GO:0005634 CC 3.99e-12 111/320  5371/29107 D05 nucleus                                  330.0, 373.0, 472.0, 801.0, 905.0, 996.0, 1022.0, 1859.0, 1965.0, 3093.0, 3717.0, 3839.0, 3840.0, 3843.0, 3981.0, 4287.0, 4673.0, 4683.0, 4704.0, 4848.0, 5000.0, 5218.0, 5529.0, 5563.0, 5584.0, 5597.0, 5814.0, 5862.0, 5966.0, 6386.0, 7073.0, 7320.0, 7334.0, 7336.0, 7337.0, 7556.0, 7697.0, 7756.0, 7803.0, 8036.0, 8545.0, 8554.0, 8926.0, 8976.0, 9063.0, 9360.0, 9575.0, 9782.0, 9874.0, 9958.0, 9991.0, 10001.0, 10096.0, 10116.0, 10128.0, 10285.0, 10463.0, 10556.0, 10927.0, 11051.0, 11052.0, 11116.0, 23137.0, 23468.0, 23473.0, 23635.0, 25820.0, 25852.0, 26036.0, 26512.0, 29883.0, 29887.0, 50804.0, 51028.0, 51072.0, 51123.0, 51465.0, 51592.0, 51663.0, 51747.0, 54033.0, 54680.0, 55632.0, 55832.0, 56986.0, 57018.0, 57531.0, 58528.0, 64766.0, 80124.0, 80232.0, 84250.0, 92597.0, 92906.0, 118924.0, 122830.0, 132789.0, 136319.0, 138199.0, 142940.0, 149420.0, 150962.0, 196441.0, 203228.0, 222194.0, 253959.0, 283417.0, 283742.0, 284443.0, 286205.0, 101060200.0 
GO:0016607 CC 3.72e-08  20/320   411/29107 D03 nuclear speck                            1859.0, 5324.0, 5563.0, 8554.0, 8926.0, 9063.0, 9360.0, 10285.0, 10933.0, 11052.0, 23137.0, 29883.0, 51747.0, 54033.0, 57018.0, 64766.0, 79872.0, 84248.0, 135295.0, 140890.0 
GO:0010494 CC 1.93e-06   8/320    76/29107 D07 cytoplasmic stress granule               1965.0, 5563.0, 7073.0, 7812.0, 23369.0, 54542.0, 203228.0, 253943.0 
GO:0000139 CC 3.16e-05  19/320   587/29107 D05 Golgi membrane                           373.0, 3845.0, 5584.0, 5861.0, 5862.0, 8706.0, 9331.0, 9554.0, 10484.0, 11320.0, 22908.0, 23256.0, 23390.0, 23760.0, 54602.0, 57531.0, 64841.0, 152559.0, 258010.0 
GO:0005643 CC 7.39e-05   6/320    64/29107 D03 nuclear pore                             3267.0, 3839.0, 3843.0, 9818.0, 10527.0, 56648.0 
GO:0005783 CC 1.07e-04  26/320  1042/29107 D05 endoplasmic reticulum                    5771.0, 5861.0, 6782.0, 7163.0, 7803.0, 9107.0, 9218.0, 10424.0, 10463.0, 11320.0, 22908.0, 27067.0, 29887.0, 30001.0, 51141.0, 51167.0, 54495.0, 54602.0, 55161.0, 55754.0, 57531.0, 64225.0, 64841.0, 79982.0, 122553.0, 134429.0 
GO:0031372 CC 1.20e-04   2/320     2/29107 D05 UBC13-MMS2 complex                       7334.0, 7336.0 
GO:0042470 CC 1.21e-04   7/320   100/29107 D08 melanosome                               483.0, 4673.0, 5861.0, 5862.0, 6386.0, 9554.0, 55161.0 
GO:0005793 CC 2.07e-04   6/320    77/29107 D05 endoplasmic reticulum-Golgi intermediate compartment 5771.0, 9107.0, 9554.0, 11320.0, 64398.0, 64841.0 
GO:0000151 CC 2.08e-04   7/320   109/29107 D04 ubiquitin ligase complex                 7334.0, 10001.0, 25820.0, 25852.0, 55832.0, 79872.0, 80232.0 
GO:0016020 CC 2.11e-04  42/320  2127/29107 D02 membrane                                 378.0, 1965.0, 3843.0, 3845.0, 4673.0, 4848.0, 5289.0, 5573.0, 5718.0, 5885.0, 6386.0, 9107.0, 9648.0, 9782.0, 10001.0, 10096.0, 10128.0, 10424.0, 10527.0, 10730.0, 11052.0, 23530.0, 27067.0, 27436.0, 29883.0, 30001.0, 51678.0, 51719.0, 54542.0, 54557.0, 55500.0, 55610.0, 55754.0, 55832.0, 59338.0, 64225.0, 64924.0, 79572.0, 79982.0, 92255.0, 92906.0, 284996.0 
GO:0005794 CC 2.86e-04  24/320   988/29107 D05 Golgi apparatus                          378.0, 400.0, 1176.0, 5563.0, 5861.0, 5862.0, 7812.0, 8766.0, 9331.0, 9648.0, 10447.0, 22908.0, 23390.0, 23760.0, 54602.0, 55632.0, 55681.0, 55754.0, 55832.0, 64398.0, 64841.0, 64924.0, 152559.0, 730094.0 
GO:0005739 CC 3.40e-04  29/320  1307/29107 D05 mitochondrion                            2926.0, 3658.0, 4704.0, 4729.0, 6391.0, 6782.0, 7978.0, 9958.0, 10128.0, 10730.0, 10884.0, 11216.0, 22868.0, 23530.0, 51095.0, 54602.0, 55082.0, 55156.0, 55312.0, 55347.0, 60558.0, 80232.0, 81034.0, 85865.0, 91137.0, 134266.0, 142940.0, 150962.0, 160760.0 
GO:0042405 CC 3.47e-04   3/320    13/29107 D04 nuclear inclusion body                   4287.0, 4683.0, 84250.0 
GO:0005515 MF 6.44e-36 246/320 12418/29107 D02 protein binding                          262.0, 330.0, 373.0, 378.0, 400.0, 472.0, 483.0, 659.0, 801.0, 889.0, 905.0, 996.0, 1022.0, 1176.0, 1810.0, 1859.0, 1965.0, 2098.0, 2926.0, 2957.0, 3093.0, 3267.0, 3658.0, 3717.0, 3839.0, 3840.0, 3843.0, 3845.0, 3981.0, 4287.0, 4673.0, 4683.0, 4704.0, 4729.0, 4848.0, 5000.0, 5218.0, 5281.0, 5289.0, 5412.0, 5529.0, 5563.0, 5573.0, 5577.0, 5584.0, 5597.0, 5718.0, 5771.0, 5814.0, 5861.0, 5862.0, 5885.0, 5911.0, 5966.0, 6120.0, 6386.0, 6391.0, 6782.0, 6873.0, 7163.0, 7320.0, 7334.0, 7336.0, 7337.0, 7556.0, 7597.0, 7697.0, 7756.0, 7763.0, 7803.0, 7812.0, 7976.0, 7978.0, 8036.0, 8491.0, 8545.0, 8554.0, 8766.0, 8976.0, 9063.0, 9107.0, 9194.0, 9218.0, 9318.0, 9360.0, 9406.0, 9519.0, 9522.0, 9554.0, 9559.0, 9575.0, 9648.0, 9678.0, 9782.0, 9818.0, 9874.0, 9958.0, 10001.0, 10010.0, 10096.0, 10116.0, 10128.0, 10285.0, 10289.0, 10424.0, 10447.0, 10480.0, 10484.0, 10527.0, 10556.0, 10605.0, 10666.0, 10730.0, 10787.0, 10927.0, 10933.0, 11051.0, 11052.0, 11116.0, 11216.0, 11275.0, 22841.0, 22868.0, 22878.0, 22908.0, 23137.0, 23173.0, 23256.0, 23369.0, 23390.0, 23468.0, 23473.0, 23548.0, 23760.0, 25820.0, 25852.0, 26036.0, 26050.0, 26127.0, 26190.0, 26273.0, 26512.0, 26751.0, 27067.0, 27436.0, 28962.0, 29035.0, 29883.0, 29887.0, 30001.0, 50618.0, 51028.0, 51072.0, 51101.0, 51105.0, 51141.0, 51194.0, 51247.0, 51439.0, 51465.0, 51592.0, 51663.0, 51678.0, 51719.0, 51747.0, 54033.0, 54495.0, 54557.0, 54585.0, 54602.0, 54680.0, 55082.0, 55109.0, 55156.0, 55161.0, 55255.0, 55312.0, 55500.0, 55608.0, 55610.0, 55632.0, 55656.0, 55668.0, 55681.0, 55754.0, 55832.0, 55885.0, 55975.0, 56648.0, 57018.0, 57403.0, 57531.0, 57551.0, 58528.0, 59338.0, 63892.0, 64225.0, 64327.0, 64398.0, 64766.0, 64841.0, 79269.0, 79609.0, 79624.0, 79657.0, 79699.0, 79872.0, 80232.0, 81929.0, 84248.0, 84250.0, 84312.0, 84955.0, 85865.0, 91137.0, 91147.0, 92181.0, 92597.0, 92906.0, 116150.0, 118924.0, 120534.0, 122553.0, 122830.0, 132789.0, 134429.0, 138199.0, 140890.0, 149420.0, 150962.0, 152559.0, 157769.0, 160760.0, 196441.0, 200933.0, 203228.0, 221322.0, 253635.0, 253943.0, 258010.0, 261726.0, 283742.0, 285172.0, 286205.0, 388272.0, 404672.0 
GO:0003723 MF 9.59e-09  41/320  1388/29107 D04 RNA binding                              1965.0, 2926.0, 3267.0, 3658.0, 3843.0, 4673.0, 5814.0, 7073.0, 7334.0, 7756.0, 7812.0, 7978.0, 9360.0, 9406.0, 9782.0, 9991.0, 10128.0, 10285.0, 10289.0, 10556.0, 10605.0, 10884.0, 11051.0, 11052.0, 22868.0, 23369.0, 27067.0, 29883.0, 50804.0, 51663.0, 51747.0, 54542.0, 64881.0, 84248.0, 85865.0, 92906.0, 135295.0, 140890.0, 142940.0, 253943.0, 283742.0 
GO:0004842 MF 3.00e-07  14/320   230/29107 D04 ubiquitin-protein transferase activity   330.0, 373.0, 3093.0, 7320.0, 7334.0, 7337.0, 25820.0, 26190.0, 26273.0, 51592.0, 55632.0, 57531.0, 79872.0, 143279.0 
GO:0003729 MF 5.90e-07  13/320   208/29107 D05 mRNA binding                             2926.0, 5814.0, 9991.0, 11051.0, 11052.0, 23369.0, 50804.0, 51247.0, 51747.0, 54542.0, 84248.0, 92906.0, 253943.0 
GO:0046872 MF 3.22e-06  50/320  2297/29107 D04 metal ion binding                        330.0, 400.0, 659.0, 3267.0, 3658.0, 3717.0, 3981.0, 4729.0, 5324.0, 5563.0, 5584.0, 6120.0, 6391.0, 7337.0, 7556.0, 7597.0, 7697.0, 7756.0, 9331.0, 9406.0, 9678.0, 10010.0, 10730.0, 11320.0, 23173.0, 26036.0, 29883.0, 51101.0, 51105.0, 51123.0, 51167.0, 54542.0, 54680.0, 55156.0, 55312.0, 55632.0, 55885.0, 79572.0, 79624.0, 79872.0, 92597.0, 116150.0, 150962.0, 160760.0, 196441.0, 222194.0, 261729.0, 284443.0, 284996.0, 101060200.0 
GO:0061665 MF 4.45e-06   4/320    11/29107 D05 SUMO ligase activity                     8554.0, 9063.0, 26036.0, 57691.0 
GO:0003924 MF 1.80e-05  14/320   327/29107 D07 GTPase activity                          373.0, 378.0, 400.0, 3845.0, 5861.0, 5862.0, 5911.0, 8766.0, 51175.0, 57403.0, 58528.0, 60558.0, 64225.0, 85865.0 
GO:0004672 MF 2.31e-05  11/320   210/29107 D05 protein kinase activity                  1022.0, 1859.0, 3717.0, 5289.0, 5563.0, 5584.0, 8491.0, 55681.0, 57551.0, 93627.0, 149420.0 
GO:0031625 MF 2.75e-05  13/320   296/29107 D05 ubiquitin protein ligase binding         3093.0, 4287.0, 5573.0, 5577.0, 7320.0, 7334.0, 8554.0, 9063.0, 10010.0, 10128.0, 25820.0, 51465.0, 84250.0 
GO:0061608 MF 6.04e-05   4/320    20/29107 D03 nuclear import signal receptor activity  3839.0, 3840.0, 3843.0, 51194.0 
GO:0005525 MF 7.51e-05  14/320   373/29107 D08 GTP binding                              373.0, 378.0, 400.0, 3845.0, 5861.0, 5862.0, 5911.0, 8766.0, 51175.0, 57403.0, 58528.0, 60558.0, 64225.0, 85865.0 
```
