## Supplementary material for "Transcriptional and genetic sex differences for schizophrenia across the dorsolateral prefrontal cortex, hippocampus, and caudate nucleus": Data S4: GO_analysis_module_darkgreen.txt

```
GO:0006357 BP 1.58e-07  32/209  1604/29107 D10 regulation of transcription by RNA polymerase II 988.0, 2908.0, 5926.0, 6671.0, 6938.0, 7581.0, 7587.0, 7738.0, 7767.0, 7769.0, 7770.0, 7771.0, 9439.0, 9440.0, 10168.0, 23394.0, 26122.0, 29117.0, 51276.0, 51742.0, 55023.0, 55578.0, 56242.0, 56987.0, 57677.0, 90317.0, 92140.0, 162239.0, 339327.0, 643836.0, 100289635.0, 110354863.0 
GO:0000398 BP 8.17e-07  10/209   181/29107 D11 mRNA splicing, via spliceosome           988.0, 8899.0, 23451.0, 23517.0, 25929.0, 51340.0, 57703.0, 57721.0, 91746.0, 143884.0 
GO:0051301 BP 9.59e-06  12/209   350/29107 D02 cell division                            2908.0, 7013.0, 8658.0, 9126.0, 9184.0, 10592.0, 23111.0, 55726.0, 55958.0, 57695.0, 79441.0, 205564.0 
GO:0006974 BP 1.26e-05  10/209   246/29107 D04 cellular response to DNA damage stimulus 5884.0, 10210.0, 23064.0, 23517.0, 25836.0, 55031.0, 55183.0, 55236.0, 55719.0, 57599.0 
GO:0030433 BP 1.98e-05   6/209    77/29107 D10 ubiquitin-dependent ERAD pathway         6400.0, 7844.0, 9354.0, 51528.0, 54431.0, 201595.0 
GO:0006364 BP 2.14e-05   7/209   116/29107 D09 rRNA processing                          9724.0, 23517.0, 27340.0, 51575.0, 55035.0, 84128.0, 134430.0 
GO:0005654 CC 8.25e-21  81/209  3805/29107 D02 nucleoplasm                              988.0, 1665.0, 2803.0, 2908.0, 2956.0, 4077.0, 5884.0, 5926.0, 5927.0, 6671.0, 6938.0, 7013.0, 7155.0, 7767.0, 8658.0, 9126.0, 9184.0, 9321.0, 9330.0, 9439.0, 9440.0, 9652.0, 10150.0, 10210.0, 10513.0, 10565.0, 10592.0, 23001.0, 23064.0, 23283.0, 23379.0, 23429.0, 23451.0, 23517.0, 23528.0, 25836.0, 25879.0, 25926.0, 25929.0, 25957.0, 25962.0, 26747.0, 27332.0, 27340.0, 29110.0, 29117.0, 51111.0, 51340.0, 51575.0, 51742.0, 51808.0, 54906.0, 55031.0, 55037.0, 55127.0, 55183.0, 55193.0, 55291.0, 55623.0, 55719.0, 55726.0, 56254.0, 56987.0, 57599.0, 57695.0, 57703.0, 57721.0, 63920.0, 64795.0, 79441.0, 81555.0, 84128.0, 84181.0, 84365.0, 84864.0, 91746.0, 134430.0, 192669.0, 196528.0, 205564.0, 221830.0 
GO:0005634 CC 2.15e-12  82/209  5371/29107 D05 nucleus                                  102.0, 988.0, 1665.0, 2908.0, 2956.0, 5884.0, 5926.0, 5927.0, 6885.0, 6938.0, 7013.0, 7110.0, 7155.0, 7581.0, 7587.0, 7738.0, 7767.0, 7769.0, 7770.0, 7771.0, 8658.0, 8899.0, 9147.0, 9354.0, 9440.0, 9652.0, 10168.0, 10210.0, 10513.0, 10592.0, 22847.0, 23064.0, 23394.0, 23405.0, 23429.0, 23451.0, 23469.0, 23517.0, 23528.0, 25836.0, 26747.0, 27332.0, 29117.0, 51111.0, 51276.0, 51340.0, 51742.0, 51808.0, 55023.0, 55031.0, 55183.0, 55218.0, 55236.0, 55291.0, 55719.0, 55726.0, 55783.0, 56242.0, 56254.0, 56987.0, 57599.0, 57677.0, 57695.0, 57703.0, 57721.0, 64062.0, 64795.0, 79882.0, 81627.0, 84078.0, 84162.0, 90317.0, 91746.0, 92140.0, 114825.0, 162239.0, 166815.0, 205564.0, 339327.0, 643836.0, 100289635.0, 110354863.0 
GO:0005730 CC 8.89e-09  29/209  1187/29107 D05 nucleolus                                1665.0, 5884.0, 5927.0, 7013.0, 7155.0, 8540.0, 8886.0, 9330.0, 9724.0, 10240.0, 10565.0, 10592.0, 23001.0, 23064.0, 23517.0, 25879.0, 25926.0, 26747.0, 27340.0, 51575.0, 55035.0, 55127.0, 56254.0, 79882.0, 84128.0, 84365.0, 84864.0, 134430.0, 205564.0 
GO:0005829 CC 4.10e-08  71/209  5294/29107 D02 cytosol                                  1315.0, 2058.0, 2665.0, 2729.0, 2803.0, 2908.0, 2956.0, 4077.0, 5108.0, 5926.0, 6671.0, 6885.0, 7082.0, 7110.0, 7155.0, 8476.0, 8540.0, 8658.0, 9126.0, 9184.0, 9276.0, 9306.0, 9652.0, 9655.0, 9693.0, 9724.0, 10142.0, 10565.0, 10592.0, 22862.0, 23001.0, 23111.0, 23279.0, 23405.0, 25836.0, 25879.0, 25929.0, 25957.0, 25962.0, 26046.0, 26130.0, 29110.0, 29117.0, 30849.0, 51001.0, 51520.0, 51742.0, 51808.0, 54906.0, 55031.0, 55037.0, 55236.0, 55291.0, 55761.0, 55763.0, 55770.0, 55958.0, 56987.0, 57599.0, 57695.0, 57703.0, 66036.0, 79441.0, 84078.0, 84131.0, 84864.0, 163786.0, 192669.0, 200576.0, 201626.0, 205564.0 
GO:0016607 CC 5.50e-08  16/209   411/29107 D03 nuclear speck                            988.0, 1665.0, 2908.0, 6938.0, 8899.0, 9321.0, 10210.0, 23451.0, 23517.0, 25957.0, 25962.0, 27332.0, 51340.0, 57703.0, 79882.0, 91746.0 
GO:0005794 CC 7.99e-07  23/209   988/29107 D05 Golgi apparatus                          102.0, 1182.0, 1315.0, 2803.0, 2956.0, 3759.0, 7110.0, 8658.0, 8910.0, 9321.0, 9375.0, 9832.0, 10142.0, 10390.0, 10565.0, 22862.0, 23169.0, 27072.0, 51809.0, 55830.0, 57120.0, 81555.0, 84272.0 
GO:0016604 CC 4.00e-06  12/209   321/29107 D02 nuclear body                             4077.0, 4685.0, 7013.0, 8658.0, 23064.0, 23379.0, 25929.0, 25962.0, 51520.0, 55183.0, 55726.0, 92140.0 
GO:0032040 CC 8.59e-06   5/209    39/29107 D04 small-subunit processome                 9724.0, 25879.0, 27340.0, 55127.0, 134430.0 
GO:0016020 CC 1.12e-05  34/209  2127/29107 D02 membrane                                 102.0, 988.0, 1182.0, 1272.0, 1315.0, 1362.0, 2058.0, 2665.0, 3895.0, 4077.0, 5108.0, 8540.0, 8560.0, 8886.0, 9375.0, 9440.0, 9693.0, 10955.0, 22862.0, 23200.0, 25929.0, 29929.0, 30849.0, 51809.0, 54431.0, 55127.0, 55763.0, 55770.0, 55830.0, 57120.0, 66036.0, 84162.0, 192669.0, 201595.0 
GO:0000139 CC 2.49e-05  15/209   587/29107 D05 Golgi membrane                           102.0, 1182.0, 1315.0, 2803.0, 7110.0, 8658.0, 8707.0, 9276.0, 9321.0, 10565.0, 10955.0, 22862.0, 51809.0, 57120.0, 200576.0 
GO:0071013 CC 3.48e-05   6/209    85/29107 D04 catalytic step 2 spliceosome             988.0, 8899.0, 23451.0, 23517.0, 51340.0, 57703.0 
GO:0043231 CC 4.35e-05  18/209   846/29107 D04 intracellular membrane-bounded organelle 102.0, 1182.0, 1315.0, 2956.0, 4077.0, 6938.0, 10142.0, 23283.0, 25836.0, 27332.0, 29110.0, 30849.0, 55719.0, 55726.0, 57599.0, 81555.0, 84272.0, 200576.0 
GO:0005789 CC 8.32e-05  19/209   973/29107 D04 endoplasmic reticulum membrane           1315.0, 3895.0, 6400.0, 7844.0, 8560.0, 9276.0, 9420.0, 9517.0, 10390.0, 10558.0, 23169.0, 29929.0, 51109.0, 51528.0, 79071.0, 81555.0, 92140.0, 93183.0, 388650.0 
GO:0034455 CC 1.53e-04   2/209     3/29107 D03 t-UTP complex                            25926.0, 55127.0 
GO:1990112 CC 1.53e-04   2/209     3/29107 D02 RQC complex                              9147.0, 26046.0 
GO:0005798 CC 2.75e-04   3/209    18/29107 D07 Golgi-associated vesicle                 102.0, 1315.0, 27072.0 
GO:0031965 CC 2.97e-04   8/209   233/29107 D04 nuclear membrane                         5108.0, 7767.0, 8658.0, 9330.0, 10390.0, 23001.0, 55183.0, 92140.0 
GO:0005802 CC 3.60e-04   7/209   182/29107 D04 trans-Golgi network                      102.0, 2803.0, 10565.0, 23200.0, 55088.0, 81555.0, 84272.0 
GO:0005681 CC 4.87e-04   5/209    90/29107 D03 spliceosomal complex                     988.0, 1665.0, 23451.0, 51340.0, 57703.0 
GO:0005770 CC 4.99e-04   6/209   138/29107 D08 late endosome                            1182.0, 4077.0, 9693.0, 27072.0, 30849.0, 57599.0 
GO:0017059 CC 5.06e-04   2/209     5/29107 D07 serine C-palmitoyltransferase complex    9517.0, 10558.0 
GO:0005783 CC 5.59e-04  18/209  1042/29107 D05 endoplasmic reticulum                    3895.0, 6400.0, 7110.0, 7844.0, 8560.0, 10558.0, 23200.0, 23585.0, 25800.0, 51520.0, 54431.0, 56983.0, 66036.0, 79071.0, 81555.0, 84272.0, 92140.0, 201595.0 
GO:0005814 CC 6.25e-04   6/209   144/29107 D05 centriole                                5108.0, 9786.0, 10210.0, 84131.0, 153241.0, 163786.0 
GO:0005576 CC 2.53e-05   1/209  1854/29107 D02 extracellular region                     2665.0 
GO:0005515 MF 5.69e-17 149/209 12418/29107 D02 protein binding                          102.0, 988.0, 1182.0, 1272.0, 1315.0, 1665.0, 2058.0, 2665.0, 2729.0, 2803.0, 2908.0, 2956.0, 3759.0, 3895.0, 4077.0, 5108.0, 5884.0, 5927.0, 6400.0, 6671.0, 6885.0, 6938.0, 7013.0, 7082.0, 7110.0, 7767.0, 7770.0, 7844.0, 8476.0, 8540.0, 8560.0, 8658.0, 8777.0, 8886.0, 8899.0, 9126.0, 9184.0, 9276.0, 9306.0, 9321.0, 9330.0, 9354.0, 9439.0, 9440.0, 9652.0, 9655.0, 9693.0, 9724.0, 9832.0, 9860.0, 10142.0, 10210.0, 10240.0, 10390.0, 10513.0, 10558.0, 10565.0, 10592.0, 10955.0, 23001.0, 23064.0, 23111.0, 23200.0, 23279.0, 23283.0, 23347.0, 23379.0, 23394.0, 23405.0, 23429.0, 23451.0, 23517.0, 23528.0, 23585.0, 25831.0, 25836.0, 25879.0, 25926.0, 25929.0, 25962.0, 26046.0, 26747.0, 27072.0, 27340.0, 29110.0, 29117.0, 30849.0, 51001.0, 51109.0, 51111.0, 51340.0, 51520.0, 51742.0, 51808.0, 54431.0, 54906.0, 55015.0, 55023.0, 55031.0, 55035.0, 55037.0, 55127.0, 55183.0, 55193.0, 55218.0, 55236.0, 55291.0, 55578.0, 55623.0, 55719.0, 55726.0, 55761.0, 55763.0, 55770.0, 56254.0, 57120.0, 57599.0, 57677.0, 57695.0, 57703.0, 57721.0, 63920.0, 64062.0, 64795.0, 66036.0, 79071.0, 79441.0, 79882.0, 81555.0, 81627.0, 84078.0, 84162.0, 84272.0, 84365.0, 84457.0, 84864.0, 91746.0, 92140.0, 114825.0, 143884.0, 153241.0, 153733.0, 162239.0, 163786.0, 192669.0, 196528.0, 200576.0, 201595.0, 205564.0 
GO:0003723 MF 9.21e-15  41/209  1388/29107 D04 RNA binding                              988.0, 1665.0, 2665.0, 2908.0, 3895.0, 8886.0, 8899.0, 10150.0, 10240.0, 22862.0, 23064.0, 23283.0, 23405.0, 23451.0, 23517.0, 25879.0, 25926.0, 25929.0, 25957.0, 25962.0, 26747.0, 27332.0, 27340.0, 51340.0, 51575.0, 51808.0, 54505.0, 55035.0, 55037.0, 55127.0, 55623.0, 57703.0, 64062.0, 79882.0, 81627.0, 84128.0, 84365.0, 91746.0, 92140.0, 134430.0, 192669.0 
GO:0046872 MF 1.63e-09  44/209  2297/29107 D04 metal ion binding                        102.0, 6671.0, 7155.0, 7581.0, 7587.0, 7767.0, 7769.0, 7770.0, 7771.0, 7844.0, 10150.0, 10168.0, 10210.0, 10390.0, 22847.0, 23001.0, 23405.0, 23429.0, 23469.0, 23528.0, 25831.0, 26747.0, 27072.0, 51111.0, 51276.0, 51809.0, 56242.0, 56254.0, 57677.0, 64062.0, 64795.0, 79882.0, 81627.0, 84864.0, 90317.0, 162239.0, 192669.0, 196528.0, 201595.0, 201626.0, 339327.0, 643836.0, 100289635.0, 110354863.0 
GO:0003677 MF 1.20e-05  20/209   921/29107 D04 DNA binding                              988.0, 5926.0, 5927.0, 7013.0, 7110.0, 7155.0, 9330.0, 10142.0, 10210.0, 22847.0, 23064.0, 23347.0, 23394.0, 23405.0, 23429.0, 55193.0, 57599.0, 84181.0, 166815.0, 196528.0 
```
