## Supplementary material for "Transcriptional and genetic sex differences for schizophrenia across the dorsolateral prefrontal cortex, hippocampus, and caudate nucleus": Data S4: GO_analysis_module_darkgrey.txt

```
GO:0048013 BP 8.95e-07   6/190    50/29107 D08 ephrin receptor signaling pathway        1946.0, 1948.0, 2043.0, 4916.0, 8851.0, 8997.0 
GO:0007411 BP 1.56e-06   9/190   166/29107 D04 axon guidance                            1946.0, 1948.0, 2043.0, 7204.0, 8609.0, 8851.0, 8997.0, 10505.0, 10752.0 
GO:0006468 BP 1.14e-05  13/190   460/29107 D07 protein phosphorylation                  1452.0, 1612.0, 4086.0, 4293.0, 4882.0, 5894.0, 7204.0, 8997.0, 11214.0, 22848.0, 22853.0, 30811.0, 167359.0 
GO:0005788 CC 9.01e-07  12/190   306/29107 D05 endoplasmic reticulum lumen              334.0, 1295.0, 1435.0, 1522.0, 2923.0, 3912.0, 5954.0, 10956.0, 27348.0, 51060.0, 79188.0, 79709.0 
GO:0005783 CC 1.39e-06  22/190  1042/29107 D05 endoplasmic reticulum                    1522.0, 1620.0, 2043.0, 2923.0, 4232.0, 5954.0, 6185.0, 6505.0, 8760.0, 10505.0, 10613.0, 10956.0, 23037.0, 23197.0, 23213.0, 27348.0, 51060.0, 55625.0, 57134.0, 83857.0, 130367.0, 153830.0 
GO:0016021 CC 1.70e-06  47/190  3536/29107 D03 integral component of membrane           224.0, 334.0, 460.0, 1435.0, 2532.0, 3752.0, 4086.0, 4232.0, 6185.0, 6505.0, 6836.0, 8760.0, 9334.0, 9671.0, 9791.0, 10613.0, 10752.0, 22853.0, 23266.0, 23345.0, 23787.0, 25849.0, 26507.0, 50515.0, 51061.0, 51094.0, 51363.0, 54805.0, 54977.0, 55069.0, 55625.0, 55638.0, 56704.0, 57168.0, 57613.0, 57670.0, 64866.0, 81831.0, 83857.0, 85455.0, 130367.0, 148641.0, 153830.0, 343702.0, 414152.0, 643853.0, 100507421.0 
GO:0098978 CC 2.11e-06  12/190   332/29107 D04 glutamatergic synapse                    87.0, 1948.0, 2043.0, 4884.0, 4885.0, 4916.0, 5100.0, 8224.0, 9229.0, 11252.0, 23266.0, 27445.0 
GO:0005886 CC 4.54e-06  54/190  4500/29107 D03 plasma membrane                          87.0, 314.0, 334.0, 1435.0, 1459.0, 1522.0, 1612.0, 1946.0, 1948.0, 2043.0, 2532.0, 2558.0, 3351.0, 3480.0, 3691.0, 3752.0, 4074.0, 4836.0, 4882.0, 4884.0, 4916.0, 5100.0, 5362.0, 5894.0, 6505.0, 6752.0, 6836.0, 7316.0, 8851.0, 9229.0, 10057.0, 10505.0, 10602.0, 10752.0, 10888.0, 11252.0, 23037.0, 23213.0, 25849.0, 26507.0, 51094.0, 53944.0, 54434.0, 54805.0, 56704.0, 57172.0, 57616.0, 57670.0, 64866.0, 79960.0, 85455.0, 205147.0, 285704.0, 343702.0 
GO:0005856 CC 1.42e-05  12/190   401/29107 D05 cytoskeleton                             8030.0, 10383.0, 10602.0, 11113.0, 11252.0, 23268.0, 23345.0, 27445.0, 54434.0, 57613.0, 83481.0, 114884.0 
GO:0016020 CC 2.91e-05  31/190  2127/29107 D02 membrane                                 311.0, 334.0, 1435.0, 1452.0, 1743.0, 2975.0, 3480.0, 4074.0, 4141.0, 6185.0, 6505.0, 7798.0, 8760.0, 8851.0, 9791.0, 10057.0, 10505.0, 11113.0, 11214.0, 23633.0, 23787.0, 50515.0, 51094.0, 55802.0, 57168.0, 79709.0, 83481.0, 114884.0, 130367.0, 343702.0, 100507421.0 
GO:0099055 CC 2.13e-04   4/190    45/29107 D06 integral component of postsynaptic membrane 2043.0, 4916.0, 5100.0, 23266.0 
GO:0005515 MF 3.49e-10 124/190 12418/29107 D02 protein binding                          87.0, 224.0, 311.0, 314.0, 334.0, 677.0, 1295.0, 1435.0, 1452.0, 1459.0, 1508.0, 1522.0, 1612.0, 1620.0, 1743.0, 1946.0, 1948.0, 2043.0, 2308.0, 2799.0, 2878.0, 2923.0, 2975.0, 3098.0, 3351.0, 3480.0, 3691.0, 3752.0, 3912.0, 4074.0, 4086.0, 4135.0, 4232.0, 4293.0, 4625.0, 4807.0, 4836.0, 4862.0, 4882.0, 4885.0, 4916.0, 4928.0, 5326.0, 5362.0, 5894.0, 5930.0, 5954.0, 6185.0, 6505.0, 6752.0, 6778.0, 6836.0, 7204.0, 7316.0, 7453.0, 8030.0, 8553.0, 8760.0, 8851.0, 9229.0, 9645.0, 9825.0, 9945.0, 10383.0, 10516.0, 10602.0, 10613.0, 10766.0, 10794.0, 10956.0, 11113.0, 11214.0, 11252.0, 22848.0, 22853.0, 23035.0, 23072.0, 23197.0, 23268.0, 23281.0, 23326.0, 23345.0, 23613.0, 23633.0, 23787.0, 25849.0, 26507.0, 27165.0, 27348.0, 30811.0, 50650.0, 51060.0, 51061.0, 51094.0, 51363.0, 53944.0, 54434.0, 54438.0, 54455.0, 54887.0, 54915.0, 55069.0, 55638.0, 55802.0, 56704.0, 57134.0, 57172.0, 57616.0, 57624.0, 64866.0, 79188.0, 79960.0, 90362.0, 90874.0, 114884.0, 124359.0, 134121.0, 145501.0, 151354.0, 152789.0, 205147.0, 282996.0, 285704.0, 643853.0 
GO:0106310 MF 1.16e-07  14/190   359/29107 D06 protein serine kinase activity           1452.0, 1459.0, 1612.0, 4293.0, 5894.0, 7204.0, 8997.0, 11113.0, 22848.0, 22853.0, 30811.0, 53944.0, 57172.0, 167359.0 
GO:0004674 MF 1.57e-07  13/190   312/29107 D06 protein serine/threonine kinase activity 1452.0, 1459.0, 1612.0, 4293.0, 5894.0, 7204.0, 8997.0, 11113.0, 22848.0, 22853.0, 30811.0, 53944.0, 167359.0 
GO:0005524 MF 3.06e-07  28/190  1458/29107 D08 ATP binding                              1452.0, 1459.0, 1612.0, 2043.0, 3098.0, 3480.0, 4141.0, 4293.0, 4625.0, 4882.0, 4916.0, 5894.0, 7204.0, 7453.0, 8224.0, 8997.0, 9790.0, 10057.0, 11113.0, 22848.0, 22853.0, 27348.0, 30811.0, 53944.0, 54805.0, 57172.0, 124454.0, 167359.0 
GO:0046875 MF 3.19e-05   4/190    28/29107 D04 ephrin receptor binding                  1946.0, 1948.0, 2043.0, 8851.0 
GO:0050659 MF 4.24e-05   2/190     2/29107 D05 N-acetylgalactosamine 4-sulfate 6-O-sulfotransferase activity 50515.0, 51363.0 
```
