## Supplementary material for "Transcriptional and genetic sex differences for schizophrenia across the dorsolateral prefrontal cortex, hippocampus, and caudate nucleus": Data S4: GO_analysis_module_darkorange.txt

```
GO:0002181 BP 7.05e-131  62/140    85/29107 D08 cytoplasmic translation                  3921.0, 4736.0, 6122.0, 6124.0, 6125.0, 6128.0, 6129.0, 6130.0, 6133.0, 6135.0, 6136.0, 6137.0, 6138.0, 6139.0, 6142.0, 6143.0, 6144.0, 6146.0, 6147.0, 6152.0, 6154.0, 6155.0, 6156.0, 6157.0, 6159.0, 6160.0, 6161.0, 6164.0, 6165.0, 6167.0, 6168.0, 6169.0, 6171.0, 6175.0, 6188.0, 6189.0, 6193.0, 6194.0, 6201.0, 6202.0, 6203.0, 6205.0, 6206.0, 6207.0, 6208.0, 6210.0, 6218.0, 6222.0, 6223.0, 6224.0, 6227.0, 6228.0, 6229.0, 6230.0, 6232.0, 6233.0, 6235.0, 9045.0, 9349.0, 11224.0, 23521.0, 25873.0 
GO:0006412 BP 2.65e-104  64/140   195/29107 D07 translation                              1915.0, 3921.0, 4736.0, 6122.0, 6124.0, 6125.0, 6128.0, 6129.0, 6130.0, 6133.0, 6135.0, 6136.0, 6137.0, 6138.0, 6139.0, 6142.0, 6143.0, 6144.0, 6146.0, 6147.0, 6152.0, 6154.0, 6155.0, 6156.0, 6157.0, 6159.0, 6160.0, 6161.0, 6164.0, 6165.0, 6166.0, 6167.0, 6168.0, 6169.0, 6171.0, 6175.0, 6188.0, 6189.0, 6193.0, 6194.0, 6201.0, 6202.0, 6203.0, 6205.0, 6206.0, 6207.0, 6208.0, 6210.0, 6218.0, 6222.0, 6223.0, 6224.0, 6227.0, 6228.0, 6229.0, 6230.0, 6232.0, 6233.0, 6235.0, 9045.0, 9349.0, 11224.0, 23521.0, 25873.0 
GO:0006364 BP 4.86e-16  14/140   116/29107 D09 rRNA processing                          6125.0, 6129.0, 6135.0, 6154.0, 6155.0, 6165.0, 6194.0, 6201.0, 6218.0, 6223.0, 6229.0, 6230.0, 6232.0, 9045.0 
GO:0000027 BP 8.22e-12   7/140    22/29107 D08 ribosomal large subunit assembly         6122.0, 6125.0, 6128.0, 6135.0, 6147.0, 6152.0, 6175.0 
GO:1904667 BP 1.00e-11   6/140    12/29107 D12 negative regulation of ubiquitin protein ligase activity 6125.0, 6135.0, 6167.0, 6201.0, 6224.0, 9349.0 
GO:0042274 BP 2.86e-10   6/140    19/29107 D05 ribosomal small subunit biogenesis       6194.0, 6201.0, 6218.0, 6223.0, 6229.0, 6230.0 
GO:0006413 BP 3.72e-09   7/140    49/29107 D03 translational initiation                 3646.0, 6188.0, 6189.0, 6193.0, 6218.0, 8665.0, 51386.0 
GO:0042273 BP 3.84e-09   6/140    28/29107 D05 ribosomal large subunit biogenesis       6125.0, 6129.0, 6135.0, 6154.0, 6165.0, 9045.0 
GO:0000028 BP 6.92e-09   5/140    15/29107 D08 ribosomal small subunit assembly         3921.0, 6193.0, 6208.0, 6223.0, 6232.0 
GO:2000059 BP 1.16e-06   4/140    17/29107 D10 negative regulation of ubiquitin-dependent protein catabolic process 6125.0, 6135.0, 6201.0, 9349.0 
GO:1901798 BP 3.76e-06   3/140     7/29107 D08 positive regulation of signal transduction by p53 class mediator 6167.0, 6224.0, 9349.0 
GO:0022626 CC 3.00e-130  60/140    76/29107 D06 cytosolic ribosome                       3921.0, 4736.0, 6122.0, 6124.0, 6125.0, 6128.0, 6129.0, 6130.0, 6133.0, 6135.0, 6136.0, 6137.0, 6138.0, 6139.0, 6142.0, 6143.0, 6144.0, 6146.0, 6147.0, 6152.0, 6154.0, 6155.0, 6156.0, 6157.0, 6159.0, 6160.0, 6161.0, 6164.0, 6165.0, 6167.0, 6168.0, 6169.0, 6175.0, 6188.0, 6189.0, 6193.0, 6194.0, 6201.0, 6202.0, 6203.0, 6205.0, 6206.0, 6207.0, 6208.0, 6210.0, 6218.0, 6222.0, 6223.0, 6224.0, 6227.0, 6228.0, 6229.0, 6230.0, 6232.0, 6233.0, 9045.0, 9349.0, 11224.0, 23521.0, 25873.0 
GO:0022625 CC 1.09e-79  39/140    56/29107 D05 cytosolic large ribosomal subunit        4736.0, 6122.0, 6124.0, 6125.0, 6128.0, 6129.0, 6130.0, 6133.0, 6135.0, 6136.0, 6137.0, 6138.0, 6139.0, 6142.0, 6143.0, 6144.0, 6146.0, 6147.0, 6152.0, 6154.0, 6155.0, 6156.0, 6157.0, 6159.0, 6160.0, 6161.0, 6164.0, 6165.0, 6166.0, 6167.0, 6168.0, 6169.0, 6171.0, 6175.0, 9045.0, 9349.0, 11224.0, 23521.0, 25873.0 
GO:0022627 CC 4.16e-46  24/140    41/29107 D05 cytosolic small ribosomal subunit        3921.0, 6188.0, 6189.0, 6193.0, 6194.0, 6201.0, 6202.0, 6203.0, 6205.0, 6206.0, 6207.0, 6208.0, 6210.0, 6218.0, 6222.0, 6223.0, 6224.0, 6227.0, 6228.0, 6229.0, 6230.0, 6232.0, 6233.0, 6235.0 
GO:0005925 CC 5.73e-32  34/140   418/29107 D05 focal adhesion                           4736.0, 6122.0, 6124.0, 6125.0, 6128.0, 6129.0, 6130.0, 6133.0, 6136.0, 6143.0, 6146.0, 6155.0, 6156.0, 6160.0, 6168.0, 6169.0, 6175.0, 6188.0, 6189.0, 6193.0, 6201.0, 6202.0, 6203.0, 6205.0, 6207.0, 6208.0, 6218.0, 6222.0, 6223.0, 6235.0, 9349.0, 9404.0, 23521.0, 54914.0 
GO:0042788 CC 1.91e-29  16/140    32/29107 D06 polysomal ribosome                       4736.0, 6128.0, 6130.0, 6135.0, 6142.0, 6143.0, 6152.0, 6156.0, 6160.0, 6161.0, 6169.0, 6171.0, 6227.0, 6228.0, 6235.0, 25873.0 
GO:0016020 CC 1.73e-28  57/140  2127/29107 D02 membrane                                 1327.0, 1915.0, 3646.0, 3921.0, 4637.0, 4736.0, 6124.0, 6125.0, 6128.0, 6129.0, 6130.0, 6133.0, 6135.0, 6136.0, 6137.0, 6138.0, 6142.0, 6143.0, 6144.0, 6152.0, 6154.0, 6155.0, 6156.0, 6157.0, 6159.0, 6160.0, 6161.0, 6165.0, 6175.0, 6188.0, 6193.0, 6194.0, 6201.0, 6202.0, 6203.0, 6205.0, 6206.0, 6207.0, 6208.0, 6210.0, 6218.0, 6222.0, 6223.0, 6224.0, 6228.0, 6229.0, 6233.0, 8665.0, 9045.0, 9349.0, 9404.0, 11224.0, 23521.0, 25873.0, 51386.0, 57210.0, 81671.0 
GO:0005840 CC 1.86e-27  17/140    51/29107 D05 ribosome                                 6133.0, 6138.0, 6155.0, 6188.0, 6193.0, 6201.0, 6203.0, 6205.0, 6207.0, 6218.0, 6222.0, 6223.0, 6228.0, 6230.0, 6232.0, 9349.0, 23521.0 
GO:0005829 CC 2.65e-27  83/140  5294/29107 D02 cytosol                                  1327.0, 1915.0, 1933.0, 1975.0, 3646.0, 3921.0, 4637.0, 4736.0, 5204.0, 6122.0, 6124.0, 6125.0, 6128.0, 6129.0, 6130.0, 6133.0, 6135.0, 6136.0, 6137.0, 6138.0, 6139.0, 6142.0, 6143.0, 6144.0, 6146.0, 6147.0, 6152.0, 6154.0, 6155.0, 6156.0, 6157.0, 6159.0, 6160.0, 6161.0, 6164.0, 6165.0, 6166.0, 6167.0, 6168.0, 6169.0, 6171.0, 6175.0, 6188.0, 6189.0, 6193.0, 6194.0, 6201.0, 6202.0, 6203.0, 6205.0, 6206.0, 6207.0, 6208.0, 6210.0, 6218.0, 6222.0, 6223.0, 6224.0, 6227.0, 6228.0, 6229.0, 6230.0, 6232.0, 6233.0, 6235.0, 6415.0, 6491.0, 7178.0, 8665.0, 9045.0, 9349.0, 9404.0, 11224.0, 22921.0, 23408.0, 23521.0, 25873.0, 26297.0, 51386.0, 83592.0, 84902.0, 119504.0, 130271.0 
GO:0015935 CC 9.41e-17   9/140    19/29107 D04 small ribosomal subunit                  6194.0, 6203.0, 6222.0, 6224.0, 6227.0, 6229.0, 6230.0, 6233.0, 6235.0 
GO:0005730 CC 1.72e-16  33/140  1187/29107 D05 nucleolus                                1915.0, 6122.0, 6124.0, 6125.0, 6129.0, 6130.0, 6135.0, 6137.0, 6143.0, 6147.0, 6154.0, 6155.0, 6160.0, 6188.0, 6189.0, 6194.0, 6201.0, 6203.0, 6205.0, 6207.0, 6208.0, 6223.0, 6230.0, 6233.0, 9349.0, 10171.0, 11224.0, 23521.0, 25873.0, 55249.0, 81671.0, 125144.0, 131870.0 
GO:1990904 CC 9.99e-16  15/140   153/29107 D02 ribonucleoprotein complex                6124.0, 6125.0, 6129.0, 6146.0, 6154.0, 6155.0, 6175.0, 6188.0, 6189.0, 6193.0, 6194.0, 6201.0, 6202.0, 6203.0, 23521.0 
GO:0070062 CC 2.12e-15  42/140  2169/29107 D06 extracellular exosome                    1915.0, 3646.0, 3921.0, 4637.0, 4736.0, 5899.0, 6122.0, 6124.0, 6125.0, 6135.0, 6136.0, 6146.0, 6147.0, 6152.0, 6154.0, 6155.0, 6156.0, 6160.0, 6164.0, 6165.0, 6168.0, 6175.0, 6188.0, 6189.0, 6193.0, 6202.0, 6203.0, 6205.0, 6207.0, 6208.0, 6210.0, 6222.0, 6223.0, 6224.0, 6230.0, 6233.0, 6235.0, 7178.0, 9045.0, 9349.0, 9699.0, 254863.0 
GO:0014069 CC 4.35e-15  17/140   247/29107 D04 postsynaptic density                     4736.0, 6128.0, 6129.0, 6136.0, 6142.0, 6156.0, 6169.0, 6175.0, 6188.0, 6207.0, 6208.0, 6222.0, 6223.0, 6230.0, 6232.0, 9045.0, 9349.0 
GO:0005654 CC 1.23e-09  46/140  3805/29107 D02 nucleoplasm                              1327.0, 2146.0, 3646.0, 3921.0, 6125.0, 6135.0, 6154.0, 6155.0, 6160.0, 6188.0, 6189.0, 6193.0, 6194.0, 6201.0, 6202.0, 6203.0, 6205.0, 6206.0, 6207.0, 6208.0, 6210.0, 6218.0, 6222.0, 6223.0, 6224.0, 6227.0, 6228.0, 6229.0, 6230.0, 6232.0, 6233.0, 6235.0, 7029.0, 7178.0, 9349.0, 10171.0, 23514.0, 26297.0, 51386.0, 51530.0, 55249.0, 91689.0, 119504.0, 130271.0, 131870.0, 353497.0 
GO:0005634 CC 7.03e-08  53/140  5371/29107 D05 nucleus                                  1915.0, 2146.0, 3646.0, 3921.0, 4666.0, 4736.0, 5204.0, 6122.0, 6124.0, 6125.0, 6128.0, 6129.0, 6130.0, 6133.0, 6137.0, 6138.0, 6139.0, 6146.0, 6147.0, 6155.0, 6156.0, 6166.0, 6168.0, 6175.0, 6188.0, 6189.0, 6194.0, 6201.0, 6202.0, 6203.0, 6207.0, 6222.0, 6229.0, 6230.0, 6232.0, 6233.0, 7029.0, 7178.0, 7580.0, 7678.0, 9404.0, 23408.0, 23521.0, 26297.0, 51530.0, 55084.0, 55249.0, 84525.0, 131870.0, 170622.0, 342184.0, 353497.0, 441951.0 
GO:0045202 CC 6.25e-07  12/140   403/29107 D03 synapse                                  2146.0, 6125.0, 6143.0, 6152.0, 6167.0, 6201.0, 6203.0, 6224.0, 6227.0, 6228.0, 84902.0, 149111.0 
GO:0005783 CC 1.14e-05  17/140  1042/29107 D05 endoplasmic reticulum                    1933.0, 6125.0, 6137.0, 6144.0, 6152.0, 6157.0, 6164.0, 6166.0, 6171.0, 6175.0, 6188.0, 6189.0, 6194.0, 6202.0, 6228.0, 6229.0, 81671.0 
GO:0005737 CC 4.28e-05  42/140  4713/29107 D02 cytoplasm                                1915.0, 1933.0, 2146.0, 3646.0, 3921.0, 4666.0, 5204.0, 6122.0, 6124.0, 6125.0, 6129.0, 6130.0, 6135.0, 6146.0, 6147.0, 6152.0, 6154.0, 6175.0, 6188.0, 6189.0, 6203.0, 6205.0, 6210.0, 6223.0, 6233.0, 6491.0, 7178.0, 9349.0, 9404.0, 22921.0, 23521.0, 25873.0, 26297.0, 51020.0, 55249.0, 57626.0, 84525.0, 130271.0, 131870.0, 170622.0, 342184.0, 441951.0 
GO:0033290 CC 4.75e-05   3/140    15/29107 D04 eukaryotic 48S preinitiation complex     3646.0, 8665.0, 51386.0 
GO:0005852 CC 4.75e-05   3/140    15/29107 D02 eukaryotic translation initiation factor 3 complex 3646.0, 8665.0, 51386.0 
GO:0016282 CC 7.05e-05   3/140    17/29107 D04 eukaryotic 43S preinitiation complex     3646.0, 8665.0, 51386.0 
GO:0005853 CC 1.37e-04   2/140     4/29107 D02 eukaryotic translation elongation factor 1 complex 1915.0, 1933.0 
GO:0005791 CC 1.78e-04   4/140    58/29107 D06 rough endoplasmic reticulum              6124.0, 6128.0, 6227.0, 6228.0 
GO:0098556 CC 2.28e-04   2/140     5/29107 D05 cytoplasmic side of rough endoplasmic reticulum membrane 6155.0, 6235.0 
GO:0015934 CC 4.75e-04   2/140     7/29107 D04 large ribosomal subunit                  6136.0, 23521.0 
GO:0003735 MF 7.85e-108  63/140   164/29107 D02 structural constituent of ribosome       3921.0, 4736.0, 6122.0, 6124.0, 6125.0, 6128.0, 6129.0, 6130.0, 6133.0, 6135.0, 6136.0, 6137.0, 6138.0, 6139.0, 6142.0, 6143.0, 6144.0, 6146.0, 6147.0, 6152.0, 6154.0, 6155.0, 6156.0, 6157.0, 6159.0, 6160.0, 6161.0, 6164.0, 6165.0, 6166.0, 6167.0, 6168.0, 6169.0, 6171.0, 6175.0, 6188.0, 6189.0, 6193.0, 6194.0, 6201.0, 6202.0, 6203.0, 6205.0, 6206.0, 6207.0, 6208.0, 6210.0, 6218.0, 6222.0, 6223.0, 6224.0, 6227.0, 6228.0, 6229.0, 6230.0, 6232.0, 6233.0, 6235.0, 9045.0, 9349.0, 11224.0, 23521.0, 25873.0 
GO:0003723 MF 1.75e-50  67/140  1388/29107 D04 RNA binding                              1915.0, 1975.0, 2197.0, 3646.0, 3921.0, 4736.0, 6122.0, 6124.0, 6125.0, 6128.0, 6129.0, 6130.0, 6133.0, 6135.0, 6136.0, 6137.0, 6138.0, 6139.0, 6142.0, 6143.0, 6144.0, 6146.0, 6147.0, 6152.0, 6154.0, 6155.0, 6156.0, 6157.0, 6159.0, 6160.0, 6161.0, 6164.0, 6165.0, 6167.0, 6168.0, 6169.0, 6171.0, 6175.0, 6188.0, 6189.0, 6193.0, 6194.0, 6201.0, 6202.0, 6203.0, 6205.0, 6206.0, 6207.0, 6208.0, 6210.0, 6218.0, 6222.0, 6223.0, 6224.0, 6227.0, 6228.0, 6229.0, 6230.0, 6232.0, 6233.0, 7178.0, 9045.0, 9349.0, 11224.0, 23521.0, 25873.0, 51386.0 
GO:1990948 MF 3.09e-13   6/140     8/29107 D05 ubiquitin ligase inhibitor activity      6125.0, 6135.0, 6167.0, 6201.0, 6224.0, 9349.0 
GO:0048027 MF 4.19e-11   7/140    27/29107 D06 mRNA 5'-UTR binding                      6125.0, 6154.0, 6171.0, 6189.0, 6201.0, 6207.0, 6208.0 
GO:0005515 MF 2.66e-10  97/140 12418/29107 D02 protein binding                          1327.0, 1915.0, 1933.0, 1975.0, 2146.0, 3646.0, 3921.0, 4637.0, 4736.0, 5204.0, 5899.0, 6122.0, 6124.0, 6125.0, 6128.0, 6129.0, 6130.0, 6133.0, 6135.0, 6136.0, 6137.0, 6138.0, 6139.0, 6142.0, 6143.0, 6144.0, 6146.0, 6147.0, 6152.0, 6154.0, 6155.0, 6156.0, 6157.0, 6160.0, 6164.0, 6165.0, 6166.0, 6168.0, 6169.0, 6171.0, 6175.0, 6188.0, 6189.0, 6193.0, 6194.0, 6201.0, 6202.0, 6203.0, 6205.0, 6206.0, 6207.0, 6208.0, 6210.0, 6222.0, 6223.0, 6224.0, 6227.0, 6228.0, 6230.0, 6232.0, 6233.0, 6491.0, 7029.0, 7178.0, 7580.0, 7678.0, 8153.0, 8665.0, 9045.0, 9349.0, 9404.0, 9699.0, 10171.0, 22921.0, 23514.0, 26297.0, 28958.0, 51020.0, 51386.0, 51530.0, 54543.0, 54914.0, 55249.0, 57626.0, 57820.0, 79022.0, 81671.0, 84525.0, 84902.0, 91689.0, 119504.0, 125875.0, 128977.0, 130271.0, 149111.0, 170622.0, 353497.0 
GO:0019843 MF 8.36e-10   7/140    40/29107 D05 rRNA binding                             6133.0, 6147.0, 6167.0, 6193.0, 6203.0, 6205.0, 6222.0 
GO:0070180 MF 2.55e-09   4/140     5/29107 D06 large ribosomal subunit rRNA binding     6136.0, 6143.0, 6175.0, 9349.0 
GO:0003729 MF 7.92e-06   8/140   208/29107 D05 mRNA binding                             6129.0, 6152.0, 6188.0, 6193.0, 6207.0, 11224.0, 23521.0, 131870.0 
GO:0070181 MF 8.96e-06   3/140     9/29107 D06 small ribosomal subunit rRNA binding     6188.0, 6207.0, 6208.0 
GO:1990932 MF 2.30e-05   2/140     2/29107 D06 5.8S rRNA binding                        6143.0, 6203.0 
GO:0045296 MF 2.30e-05   9/140   315/29107 D04 cadherin binding                         3646.0, 6128.0, 6130.0, 6138.0, 6147.0, 6152.0, 6159.0, 6164.0, 9045.0 
GO:0045182 MF 8.43e-05   3/140    18/29107 D01 translation regulator activity           6146.0, 6203.0, 6208.0 
GO:0003743 MF 1.07e-04   4/140    51/29107 D06 translation initiation factor activity   1975.0, 3646.0, 8665.0, 51386.0 
```
