## Supplementary material for "Transcriptional and genetic sex differences for schizophrenia across the dorsolateral prefrontal cortex, hippocampus, and caudate nucleus": Data S4: GO_analysis_module_darkred.txt

```
GO:0045666 BP 2.85e-07   8/211    89/29107 D06 positive regulation of neuron differentiation 655.0, 4681.0, 55079.0, 57795.0, 60436.0, 221938.0, 389549.0, 100532736.0 
GO:0045665 BP 4.00e-06   6/211    58/29107 D06 negative regulation of neuron differentiation 655.0, 2737.0, 9283.0, 55079.0, 58190.0, 388585.0 
GO:0043235 CC 3.26e-06  10/211   209/29107 D02 receptor complex                         558.0, 1271.0, 2047.0, 2261.0, 3693.0, 3695.0, 7804.0, 9283.0, 55890.0, 84059.0 
GO:0005886 CC 1.41e-05  57/211  4500/29107 D03 plasma membrane                          348.0, 408.0, 477.0, 482.0, 558.0, 1271.0, 1471.0, 1501.0, 2047.0, 2261.0, 3385.0, 3693.0, 3695.0, 3770.0, 4651.0, 5322.0, 5878.0, 6509.0, 6517.0, 6531.0, 6573.0, 7205.0, 7804.0, 8325.0, 8909.0, 9283.0, 11343.0, 23189.0, 23205.0, 23209.0, 23580.0, 26018.0, 30818.0, 51107.0, 51706.0, 51760.0, 54894.0, 55890.0, 56301.0, 57348.0, 60495.0, 64218.0, 81618.0, 83874.0, 84059.0, 84133.0, 84818.0, 128414.0, 140885.0, 147179.0, 147495.0, 283349.0, 284111.0, 286183.0, 375704.0, 388419.0, 729359.0 
GO:0043025 CC 6.02e-05  11/211   354/29107 D03 neuronal cell body                       348.0, 477.0, 3770.0, 4651.0, 6509.0, 6531.0, 6623.0, 7804.0, 10439.0, 57795.0, 84249.0 
GO:0031012 CC 8.07e-05   9/211   245/29107 D03 extracellular matrix                     348.0, 9865.0, 26018.0, 30008.0, 60495.0, 63827.0, 79148.0, 170691.0, 256158.0 
GO:0005759 CC 1.15e-04  11/211   381/29107 D05 mitochondrial matrix                     35.0, 37.0, 1583.0, 1757.0, 3418.0, 7084.0, 7263.0, 8659.0, 56953.0, 80221.0, 84706.0 
GO:0005515 MF 3.78e-07 127/211 12418/29107 D02 protein binding                          37.0, 230.0, 348.0, 408.0, 477.0, 482.0, 558.0, 655.0, 818.0, 1140.0, 1160.0, 1271.0, 1465.0, 1471.0, 1501.0, 1583.0, 1793.0, 2047.0, 2261.0, 2737.0, 3385.0, 3625.0, 3693.0, 3695.0, 4651.0, 4681.0, 4776.0, 5600.0, 5834.0, 5837.0, 5878.0, 5993.0, 6271.0, 6300.0, 6452.0, 6517.0, 6531.0, 6585.0, 6623.0, 6640.0, 6817.0, 6988.0, 7025.0, 7027.0, 7187.0, 7205.0, 7804.0, 7867.0, 8309.0, 8325.0, 8574.0, 8625.0, 8659.0, 8897.0, 9283.0, 9547.0, 9858.0, 10221.0, 10311.0, 10328.0, 10439.0, 10474.0, 10675.0, 10783.0, 11343.0, 22977.0, 23043.0, 23051.0, 23189.0, 23209.0, 23286.0, 23328.0, 23351.0, 23493.0, 23580.0, 26018.0, 27254.0, 30008.0, 30818.0, 51107.0, 51706.0, 51760.0, 54471.0, 54894.0, 55092.0, 55349.0, 55588.0, 55615.0, 55901.0, 56270.0, 56301.0, 56998.0, 57017.0, 57348.0, 57447.0, 58190.0, 60681.0, 63827.0, 64218.0, 64759.0, 79148.0, 80221.0, 81618.0, 83606.0, 83648.0, 83733.0, 83874.0, 84059.0, 84133.0, 84818.0, 84952.0, 91768.0, 93145.0, 94097.0, 128414.0, 138716.0, 147179.0, 147463.0, 147495.0, 149345.0, 152015.0, 162427.0, 252839.0, 283349.0, 284111.0, 389549.0, 100532736.0 
```
