## Supplementary material for "Transcriptional and genetic sex differences for schizophrenia across the dorsolateral prefrontal cortex, hippocampus, and caudate nucleus": Data S4: GO_analysis_module_green.txt

```
GO:0006357 BP 1.90e-13  81/607  1604/29107 D10 regulation of transcription by RNA polymerase II 307.0, 892.0, 1876.0, 2739.0, 3146.0, 4087.0, 4801.0, 6018.0, 6871.0, 6940.0, 7539.0, 7699.0, 7748.0, 8467.0, 8820.0, 9412.0, 9443.0, 9534.0, 9668.0, 10224.0, 11177.0, 22835.0, 22890.0, 25850.0, 26149.0, 29994.0, 50810.0, 51193.0, 54014.0, 55713.0, 55762.0, 57711.0, 59348.0, 79692.0, 80108.0, 80264.0, 80829.0, 83744.0, 84146.0, 84436.0, 84503.0, 84527.0, 84765.0, 90576.0, 91392.0, 91664.0, 91975.0, 92283.0, 93134.0, 93474.0, 121536.0, 126068.0, 126070.0, 127396.0, 137209.0, 144348.0, 146198.0, 147949.0, 148206.0, 148254.0, 148266.0, 152518.0, 152687.0, 162993.0, 163081.0, 163087.0, 163255.0, 169834.0, 199692.0, 199777.0, 284349.0, 285268.0, 286826.0, 374900.0, 388566.0, 389114.0, 390927.0, 400713.0, 440515.0, 642819.0, 100131827.0 
GO:0007049 BP 4.83e-06  20/607   296/29107 D02 cell cycle                               5500.0, 5933.0, 7813.0, 9821.0, 9994.0, 10393.0, 10771.0, 11064.0, 11104.0, 23637.0, 26060.0, 55213.0, 55320.0, 55437.0, 57092.0, 79023.0, 79723.0, 85444.0, 246184.0, 286826.0 
GO:0060271 BP 7.10e-06  16/607   205/29107 D07 cilium assembly                          585.0, 8100.0, 8555.0, 22832.0, 27031.0, 28981.0, 51134.0, 55582.0, 79659.0, 80173.0, 92482.0, 123811.0, 154865.0, 168448.0, 282809.0, 317662.0 
GO:0005634 CC 1.81e-34 240/607  5371/29107 D05 nucleus                                  34.0, 178.0, 307.0, 585.0, 648.0, 892.0, 983.0, 1021.0, 1024.0, 1161.0, 1876.0, 1894.0, 1977.0, 2241.0, 2963.0, 2967.0, 3146.0, 3151.0, 4087.0, 4664.0, 4801.0, 5356.0, 5378.0, 5500.0, 5516.0, 5527.0, 5565.0, 5570.0, 5683.0, 5687.0, 5782.0, 5985.0, 6018.0, 6418.0, 6426.0, 6632.0, 6683.0, 6788.0, 6871.0, 6940.0, 7267.0, 7324.0, 7398.0, 7485.0, 7518.0, 7539.0, 7555.0, 7699.0, 7700.0, 7748.0, 7752.0, 7813.0, 7957.0, 8028.0, 8073.0, 8467.0, 8520.0, 8550.0, 8555.0, 8559.0, 8820.0, 9014.0, 9255.0, 9324.0, 9325.0, 9352.0, 9465.0, 9534.0, 9557.0, 9668.0, 9735.0, 9837.0, 9941.0, 9994.0, 10092.0, 10157.0, 10224.0, 10388.0, 10443.0, 10477.0, 10622.0, 10732.0, 10771.0, 10973.0, 11107.0, 11157.0, 11162.0, 11165.0, 11179.0, 11335.0, 22803.0, 22832.0, 22835.0, 22890.0, 22916.0, 22944.0, 23142.0, 23287.0, 23658.0, 25788.0, 25850.0, 25898.0, 25934.0, 25949.0, 26060.0, 26149.0, 26166.0, 26191.0, 26994.0, 28970.0, 29843.0, 29994.0, 50810.0, 51068.0, 51091.0, 51119.0, 51131.0, 51135.0, 51185.0, 51193.0, 51265.0, 51379.0, 51444.0, 51569.0, 51574.0, 51691.0, 51727.0, 54014.0, 54494.0, 54537.0, 54764.0, 54841.0, 54851.0, 54962.0, 55074.0, 55151.0, 55213.0, 55319.0, 55437.0, 55520.0, 55599.0, 55713.0, 55727.0, 55762.0, 55914.0, 56890.0, 56984.0, 57002.0, 57092.0, 57110.0, 57337.0, 57508.0, 57711.0, 58533.0, 59348.0, 64395.0, 64400.0, 64431.0, 64839.0, 79023.0, 79677.0, 79723.0, 79768.0, 79828.0, 79858.0, 80108.0, 80173.0, 80264.0, 80312.0, 80829.0, 81550.0, 83594.0, 83744.0, 83852.0, 83989.0, 84142.0, 84146.0, 84265.0, 84436.0, 84503.0, 84527.0, 84765.0, 87178.0, 90576.0, 91392.0, 91664.0, 91975.0, 92283.0, 92912.0, 93134.0, 93474.0, 93587.0, 94239.0, 96764.0, 113510.0, 126068.0, 126070.0, 127396.0, 127428.0, 135114.0, 137209.0, 144348.0, 144715.0, 145282.0, 146198.0, 147949.0, 148206.0, 148254.0, 148266.0, 152098.0, 152518.0, 152687.0, 153443.0, 162993.0, 163081.0, 163255.0, 164045.0, 165324.0, 168850.0, 169834.0, 170959.0, 171392.0, 199692.0, 199777.0, 221302.0, 254394.0, 254778.0, 256006.0, 284349.0, 285268.0, 285605.0, 374900.0, 388566.0, 389114.0, 390927.0, 399818.0, 400713.0, 642819.0, 100129583.0, 100131827.0 
GO:0005654 CC 2.32e-15 151/607  3805/29107 D02 nucleoplasm                              648.0, 892.0, 983.0, 1021.0, 1024.0, 1147.0, 1161.0, 1787.0, 1876.0, 1894.0, 2739.0, 2963.0, 2967.0, 3146.0, 4087.0, 4664.0, 4801.0, 5356.0, 5500.0, 5527.0, 5558.0, 5565.0, 5683.0, 5687.0, 5711.0, 5782.0, 5868.0, 5933.0, 5985.0, 6418.0, 6426.0, 6632.0, 6683.0, 6744.0, 6940.0, 7267.0, 7324.0, 7398.0, 7518.0, 8028.0, 8467.0, 8520.0, 8550.0, 8555.0, 8881.0, 9014.0, 9324.0, 9325.0, 9443.0, 9557.0, 9668.0, 9837.0, 9994.0, 10054.0, 10393.0, 10477.0, 10622.0, 10771.0, 10973.0, 11107.0, 11157.0, 11201.0, 11335.0, 22803.0, 22890.0, 22916.0, 22944.0, 23160.0, 23378.0, 23658.0, 25898.0, 25949.0, 25994.0, 25998.0, 26009.0, 28970.0, 29080.0, 29843.0, 49855.0, 50810.0, 51068.0, 51119.0, 51131.0, 51193.0, 51542.0, 51574.0, 51691.0, 51727.0, 54014.0, 54494.0, 54556.0, 54764.0, 54875.0, 54962.0, 55012.0, 55149.0, 55197.0, 55274.0, 55319.0, 55320.0, 55520.0, 55599.0, 57092.0, 57097.0, 57508.0, 59348.0, 64318.0, 64839.0, 79023.0, 79664.0, 79677.0, 79692.0, 79723.0, 79731.0, 79768.0, 79858.0, 80067.0, 80306.0, 80829.0, 81550.0, 81608.0, 83852.0, 83940.0, 84142.0, 84191.0, 84240.0, 84265.0, 85437.0, 91975.0, 93587.0, 96764.0, 114112.0, 114799.0, 121536.0, 123811.0, 133383.0, 137209.0, 137492.0, 140609.0, 144715.0, 151194.0, 163087.0, 163255.0, 221711.0, 223082.0, 246184.0, 257218.0, 284697.0, 286826.0, 388566.0, 399818.0 
GO:0005829 CC 6.67e-12 179/607  5294/29107 D02 cytosol                                  178.0, 585.0, 648.0, 669.0, 830.0, 983.0, 1021.0, 1147.0, 1638.0, 1894.0, 1977.0, 2060.0, 2241.0, 2739.0, 3422.0, 3612.0, 3799.0, 4087.0, 5140.0, 5500.0, 5516.0, 5527.0, 5565.0, 5683.0, 5687.0, 5711.0, 5782.0, 5825.0, 5868.0, 5876.0, 5922.0, 6418.0, 6632.0, 6655.0, 6674.0, 6683.0, 6726.0, 6744.0, 6788.0, 6940.0, 7267.0, 7324.0, 7326.0, 7398.0, 7518.0, 7555.0, 7813.0, 8028.0, 8065.0, 8073.0, 8100.0, 8467.0, 8550.0, 8881.0, 9140.0, 9255.0, 9324.0, 9325.0, 9352.0, 9465.0, 9474.0, 9557.0, 9662.0, 9735.0, 9821.0, 10092.0, 10157.0, 10196.0, 10207.0, 10393.0, 10477.0, 10588.0, 10622.0, 10671.0, 10973.0, 11064.0, 11157.0, 11165.0, 11234.0, 11235.0, 22796.0, 22832.0, 22916.0, 23287.0, 23378.0, 23556.0, 23637.0, 23658.0, 25898.0, 25934.0, 25936.0, 26060.0, 26166.0, 26191.0, 26235.0, 26263.0, 27031.0, 27068.0, 27252.0, 29899.0, 49855.0, 50810.0, 51074.0, 51088.0, 51091.0, 51119.0, 51134.0, 51135.0, 51185.0, 51251.0, 51379.0, 51542.0, 51574.0, 51727.0, 54014.0, 54469.0, 54764.0, 54801.0, 54851.0, 54875.0, 55012.0, 55014.0, 55142.0, 55437.0, 55520.0, 55614.0, 55728.0, 55825.0, 56890.0, 56984.0, 57097.0, 57110.0, 57534.0, 58533.0, 64400.0, 64839.0, 79023.0, 79664.0, 79692.0, 79731.0, 80014.0, 80067.0, 81550.0, 81608.0, 83594.0, 83734.0, 83852.0, 83930.0, 84191.0, 84265.0, 84376.0, 84668.0, 85021.0, 85437.0, 87178.0, 92482.0, 92912.0, 93587.0, 96764.0, 114112.0, 114625.0, 115548.0, 121952.0, 122773.0, 127018.0, 134147.0, 137492.0, 151194.0, 151393.0, 157657.0, 161823.0, 163255.0, 165324.0, 221078.0, 223082.0, 246184.0, 340351.0, 348235.0, 399818.0 
GO:0005813 CC 4.56e-11  38/607   528/29107 D03 centrosome                               585.0, 983.0, 1021.0, 6683.0, 8100.0, 8555.0, 8881.0, 9325.0, 9662.0, 10671.0, 11064.0, 11104.0, 22832.0, 22852.0, 22890.0, 23637.0, 28981.0, 29899.0, 54801.0, 54875.0, 54902.0, 55012.0, 55142.0, 56890.0, 57534.0, 79692.0, 79858.0, 80071.0, 80173.0, 84056.0, 84376.0, 85444.0, 90799.0, 123811.0, 137492.0, 168448.0, 282809.0, 285753.0 
GO:0005737 CC 1.40e-09 156/607  4713/29107 D02 cytoplasm                                178.0, 204.0, 307.0, 983.0, 1021.0, 1147.0, 1787.0, 1894.0, 1977.0, 2060.0, 2241.0, 2653.0, 2660.0, 2739.0, 3151.0, 3422.0, 3612.0, 3652.0, 4087.0, 5500.0, 5565.0, 5570.0, 5636.0, 5782.0, 5868.0, 6418.0, 6426.0, 6674.0, 6683.0, 6788.0, 7555.0, 8073.0, 8550.0, 8555.0, 8881.0, 9325.0, 9352.0, 9419.0, 9474.0, 9689.0, 9735.0, 9837.0, 9994.0, 10054.0, 10092.0, 10157.0, 10196.0, 10207.0, 10588.0, 11104.0, 11157.0, 11162.0, 11165.0, 11235.0, 22916.0, 22944.0, 23287.0, 23658.0, 25898.0, 25998.0, 26060.0, 26166.0, 26191.0, 26225.0, 27252.0, 29063.0, 29843.0, 29899.0, 51068.0, 51074.0, 51088.0, 51091.0, 51115.0, 51119.0, 51122.0, 51135.0, 51185.0, 51251.0, 51265.0, 51379.0, 51454.0, 51569.0, 51727.0, 54467.0, 54764.0, 54800.0, 54841.0, 54843.0, 54875.0, 54962.0, 55179.0, 55213.0, 55364.0, 55437.0, 55582.0, 55614.0, 55706.0, 55914.0, 57002.0, 57110.0, 57337.0, 57508.0, 57534.0, 58533.0, 60682.0, 64431.0, 64839.0, 79663.0, 79768.0, 79807.0, 79828.0, 79858.0, 80014.0, 83544.0, 83594.0, 84056.0, 84376.0, 85021.0, 85444.0, 87178.0, 89970.0, 90799.0, 90806.0, 92482.0, 96764.0, 112487.0, 114112.0, 115111.0, 115548.0, 120526.0, 121952.0, 122773.0, 123811.0, 127018.0, 129450.0, 135114.0, 140609.0, 148867.0, 151194.0, 151393.0, 157657.0, 163087.0, 163255.0, 166378.0, 168448.0, 202243.0, 219899.0, 221078.0, 221302.0, 223082.0, 282809.0, 285605.0, 285753.0, 399818.0, 445571.0, 100129583.0 
GO:0005739 CC 8.51e-07  55/607  1307/29107 D05 mitochondrion                            34.0, 204.0, 594.0, 983.0, 1353.0, 2653.0, 5825.0, 8520.0, 8546.0, 9617.0, 9941.0, 9994.0, 10157.0, 10588.0, 11162.0, 23287.0, 23456.0, 25934.0, 25994.0, 27068.0, 28957.0, 28982.0, 51250.0, 51263.0, 51660.0, 54902.0, 55014.0, 55074.0, 55149.0, 55333.0, 55825.0, 56947.0, 57038.0, 57110.0, 57380.0, 63899.0, 63931.0, 64318.0, 79675.0, 79731.0, 79944.0, 87178.0, 93587.0, 114112.0, 116228.0, 131076.0, 144363.0, 151393.0, 152100.0, 154791.0, 166378.0, 285343.0, 441024.0, 493753.0, 100996939.0 
GO:0097431 CC 8.18e-06   7/607    36/29107 D03 mitotic spindle pole                     11064.0, 11104.0, 29899.0, 51115.0, 79677.0, 79768.0, 151393.0 
GO:0016592 CC 1.69e-04   6/607    40/29107 D03 mediator complex                         892.0, 1021.0, 1024.0, 9412.0, 9443.0, 80306.0 
GO:0005814 CC 2.27e-04  11/607   144/29107 D05 centriole                                585.0, 8100.0, 9662.0, 10198.0, 22832.0, 51134.0, 54875.0, 56890.0, 85444.0, 123811.0, 282809.0 
GO:0000922 CC 2.46e-04  10/607   122/29107 D02 spindle pole                             5516.0, 8555.0, 9735.0, 11104.0, 51119.0, 84056.0, 90799.0, 140609.0, 168448.0, 282809.0 
GO:0120115 CC 2.97e-04   3/607     7/29107 D03 Lsm2-8 complex                           11157.0, 23658.0, 51691.0 
GO:0031965 CC 4.18e-04  14/607   233/29107 D04 nuclear membrane                         307.0, 5356.0, 6683.0, 9821.0, 22890.0, 29843.0, 51131.0, 53371.0, 55151.0, 55706.0, 55914.0, 57508.0, 63931.0, 163087.0 
GO:0034274 CC 4.34e-04   2/607     2/29107 D04 Atg12-Atg5-Atg16 complex                 9140.0, 9474.0 
GO:0016604 CC 4.63e-04  17/607   321/29107 D02 nuclear body                             648.0, 1894.0, 9325.0, 9443.0, 10622.0, 11107.0, 22890.0, 28970.0, 54494.0, 57092.0, 57097.0, 59348.0, 79664.0, 84142.0, 91975.0, 388566.0, 399818.0 
GO:0005759 CC 4.64e-04  19/607   381/29107 D05 mitochondrial matrix                     34.0, 594.0, 983.0, 2653.0, 10157.0, 10588.0, 27068.0, 51110.0, 51166.0, 51250.0, 57038.0, 63899.0, 79568.0, 79675.0, 79731.0, 84869.0, 87178.0, 90624.0, 441024.0 
GO:0000151 CC 4.72e-04   9/607   109/29107 D04 ubiquitin ligase complex                 648.0, 7324.0, 9412.0, 9443.0, 23142.0, 25898.0, 26235.0, 26994.0, 54467.0 
GO:0005615 CC 1.03e-07   9/607  1700/29107 D02 extracellular space                      2660.0, 3146.0, 3151.0, 9255.0, 10491.0, 51135.0, 54841.0, 96764.0, 167555.0 
GO:0005886 CC 6.73e-06  56/607  4500/29107 D03 plasma membrane                          307.0, 965.0, 1638.0, 2060.0, 2739.0, 4126.0, 5500.0, 5868.0, 5876.0, 6744.0, 8073.0, 8674.0, 9557.0, 9735.0, 9873.0, 10003.0, 10207.0, 10686.0, 11235.0, 23378.0, 23433.0, 23556.0, 26060.0, 28982.0, 29121.0, 50840.0, 50856.0, 51135.0, 51379.0, 54843.0, 55014.0, 55706.0, 55914.0, 57534.0, 57628.0, 58515.0, 60682.0, 64400.0, 79659.0, 81796.0, 84668.0, 85021.0, 114625.0, 115111.0, 115548.0, 117247.0, 131450.0, 133418.0, 145389.0, 151195.0, 157657.0, 203859.0, 223082.0, 254778.0, 284525.0, 389668.0 
GO:0005576 CC 1.51e-05  15/607  1854/29107 D02 extracellular region                     178.0, 830.0, 2589.0, 3146.0, 5683.0, 10092.0, 11174.0, 27031.0, 50810.0, 54558.0, 55582.0, 89970.0, 90693.0, 131450.0, 492311.0 
GO:0005887 CC 3.56e-04  12/607  1403/29107 D04 integral component of plasma membrane    965.0, 10559.0, 29121.0, 50856.0, 55848.0, 81796.0, 83941.0, 115111.0, 117247.0, 133418.0, 144448.0, 145389.0 
GO:0005515 MF 4.06e-24 382/607 12418/29107 D02 protein binding                          178.0, 204.0, 307.0, 585.0, 594.0, 648.0, 669.0, 830.0, 892.0, 965.0, 983.0, 1021.0, 1024.0, 1147.0, 1161.0, 1353.0, 1638.0, 1876.0, 1894.0, 1977.0, 2060.0, 2241.0, 2653.0, 2660.0, 2739.0, 2963.0, 2967.0, 3146.0, 3151.0, 3612.0, 3799.0, 4087.0, 4801.0, 5140.0, 5356.0, 5378.0, 5500.0, 5516.0, 5527.0, 5558.0, 5565.0, 5636.0, 5683.0, 5687.0, 5711.0, 5782.0, 5825.0, 5868.0, 5876.0, 5933.0, 5985.0, 6018.0, 6418.0, 6426.0, 6632.0, 6655.0, 6683.0, 6726.0, 6788.0, 6871.0, 7267.0, 7324.0, 7326.0, 7398.0, 7485.0, 7518.0, 7555.0, 7699.0, 7752.0, 7813.0, 7957.0, 8028.0, 8065.0, 8073.0, 8100.0, 8467.0, 8520.0, 8546.0, 8550.0, 8555.0, 8559.0, 8674.0, 8820.0, 8881.0, 9014.0, 9135.0, 9140.0, 9255.0, 9324.0, 9325.0, 9403.0, 9412.0, 9419.0, 9443.0, 9465.0, 9474.0, 9557.0, 9662.0, 9668.0, 9735.0, 9821.0, 9873.0, 9994.0, 10003.0, 10054.0, 10092.0, 10196.0, 10207.0, 10330.0, 10443.0, 10477.0, 10491.0, 10559.0, 10622.0, 10686.0, 10771.0, 10973.0, 11064.0, 11104.0, 11107.0, 11157.0, 11165.0, 11177.0, 11201.0, 11234.0, 11235.0, 11311.0, 11335.0, 22796.0, 22803.0, 22832.0, 22852.0, 22890.0, 22916.0, 22944.0, 23142.0, 23160.0, 23355.0, 23378.0, 23431.0, 23433.0, 23456.0, 23637.0, 23658.0, 25788.0, 25850.0, 25898.0, 25934.0, 25936.0, 25949.0, 26009.0, 26060.0, 26191.0, 26235.0, 26263.0, 26515.0, 26984.0, 26994.0, 27031.0, 27252.0, 27291.0, 28966.0, 28970.0, 28981.0, 28982.0, 29080.0, 29103.0, 29843.0, 29899.0, 29994.0, 49855.0, 51026.0, 51074.0, 51088.0, 51091.0, 51110.0, 51119.0, 51122.0, 51131.0, 51134.0, 51135.0, 51185.0, 51193.0, 51241.0, 51250.0, 51251.0, 51265.0, 51379.0, 51389.0, 51444.0, 51542.0, 51569.0, 51574.0, 51643.0, 51660.0, 51691.0, 53371.0, 53938.0, 54103.0, 54467.0, 54469.0, 54537.0, 54764.0, 54793.0, 54800.0, 54801.0, 54834.0, 54841.0, 54843.0, 54851.0, 54901.0, 54902.0, 54962.0, 55012.0, 55014.0, 55142.0, 55149.0, 55151.0, 55179.0, 55197.0, 55216.0, 55319.0, 55320.0, 55333.0, 55364.0, 55437.0, 55582.0, 55713.0, 55728.0, 55848.0, 55914.0, 56158.0, 56890.0, 56947.0, 56952.0, 56984.0, 57002.0, 57038.0, 57092.0, 57110.0, 57337.0, 57508.0, 57534.0, 57544.0, 58515.0, 58533.0, 59348.0, 63877.0, 63931.0, 64395.0, 64400.0, 64431.0, 64839.0, 79023.0, 79568.0, 79659.0, 79663.0, 79664.0, 79665.0, 79675.0, 79677.0, 79723.0, 79768.0, 79807.0, 79858.0, 80067.0, 80108.0, 80173.0, 80306.0, 80318.0, 80745.0, 81550.0, 81608.0, 83544.0, 83594.0, 83734.0, 83852.0, 83930.0, 83940.0, 83941.0, 83989.0, 84056.0, 84064.0, 84142.0, 84191.0, 84265.0, 84376.0, 84527.0, 84668.0, 84869.0, 85021.0, 85437.0, 87178.0, 90624.0, 90799.0, 91392.0, 91612.0, 91975.0, 92106.0, 92283.0, 92482.0, 92912.0, 93474.0, 93587.0, 94101.0, 96764.0, 112487.0, 113510.0, 114112.0, 114625.0, 115548.0, 116228.0, 116254.0, 117247.0, 119032.0, 123811.0, 124411.0, 126068.0, 126070.0, 127018.0, 127428.0, 129531.0, 130162.0, 130355.0, 131450.0, 132321.0, 137209.0, 137492.0, 140609.0, 144348.0, 144363.0, 144715.0, 145282.0, 145389.0, 145773.0, 146198.0, 148254.0, 148266.0, 151194.0, 151195.0, 151254.0, 151393.0, 152098.0, 152687.0, 152815.0, 154791.0, 154865.0, 157657.0, 162993.0, 163081.0, 163087.0, 163255.0, 165324.0, 167555.0, 169834.0, 171392.0, 199692.0, 200916.0, 201965.0, 202243.0, 219899.0, 221302.0, 222234.0, 246184.0, 254394.0, 254778.0, 257218.0, 282809.0, 283847.0, 285753.0, 286826.0, 317662.0, 339175.0, 348235.0, 374618.0, 445571.0, 493753.0, 619208.0, 729852.0, 100129583.0, 100996939.0, 112441434.0 
GO:0046872 MF 1.00e-18 115/607  2297/29107 D04 metal ion binding                        2967.0, 3422.0, 4087.0, 5140.0, 5500.0, 5516.0, 5558.0, 5922.0, 6018.0, 6940.0, 7267.0, 7699.0, 7700.0, 7752.0, 8028.0, 9014.0, 9534.0, 9668.0, 9941.0, 10003.0, 10196.0, 10224.0, 10588.0, 11107.0, 11174.0, 11177.0, 11179.0, 11201.0, 22803.0, 22835.0, 22890.0, 22944.0, 23355.0, 25850.0, 26149.0, 26515.0, 29994.0, 51131.0, 51185.0, 51193.0, 51444.0, 54467.0, 54556.0, 54764.0, 54901.0, 55012.0, 55274.0, 55520.0, 55713.0, 55762.0, 57711.0, 59348.0, 60682.0, 79692.0, 79858.0, 80108.0, 80264.0, 80829.0, 83744.0, 83940.0, 84064.0, 84146.0, 84191.0, 84436.0, 84503.0, 84527.0, 84765.0, 89970.0, 90576.0, 91392.0, 91664.0, 91975.0, 92283.0, 93134.0, 93474.0, 115209.0, 121536.0, 126068.0, 126070.0, 127396.0, 137209.0, 140609.0, 144348.0, 146198.0, 147949.0, 148206.0, 148254.0, 148266.0, 152100.0, 152687.0, 152815.0, 161823.0, 162993.0, 163081.0, 163087.0, 163255.0, 168850.0, 169834.0, 170959.0, 199692.0, 199777.0, 221302.0, 223082.0, 257218.0, 284349.0, 285268.0, 285671.0, 374900.0, 388566.0, 389114.0, 390927.0, 400713.0, 440515.0, 642819.0, 100131827.0 
GO:0000978 MF 1.82e-09  58/607  1178/29107 D09 RNA polymerase II cis-regulatory region sequence-specific DNA binding 648.0, 1876.0, 4087.0, 4801.0, 6940.0, 7699.0, 7700.0, 7748.0, 8820.0, 9534.0, 9668.0, 10732.0, 11107.0, 11179.0, 22835.0, 22890.0, 25850.0, 26149.0, 51193.0, 55713.0, 55762.0, 59348.0, 79692.0, 80108.0, 80264.0, 83744.0, 84146.0, 84436.0, 84503.0, 84765.0, 91392.0, 91664.0, 91975.0, 92283.0, 93134.0, 93474.0, 137209.0, 144348.0, 147949.0, 148206.0, 148266.0, 152687.0, 163081.0, 163087.0, 163255.0, 169834.0, 170959.0, 171392.0, 199777.0, 284349.0, 285268.0, 374900.0, 388566.0, 389114.0, 390927.0, 400713.0, 440515.0, 100131827.0 
GO:0000981 MF 1.12e-08  58/607  1241/29107 D03 DNA-binding transcription factor activity, RNA polymerase II-specific 1876.0, 4087.0, 4801.0, 6018.0, 6940.0, 7539.0, 7699.0, 7700.0, 7748.0, 8820.0, 9534.0, 9668.0, 10224.0, 10732.0, 22835.0, 55713.0, 55762.0, 57711.0, 79692.0, 80108.0, 80264.0, 84146.0, 84436.0, 84503.0, 84527.0, 84765.0, 90576.0, 91392.0, 91975.0, 92283.0, 93134.0, 93474.0, 126068.0, 126070.0, 127396.0, 144348.0, 146198.0, 147949.0, 148206.0, 148254.0, 148266.0, 152518.0, 152687.0, 162993.0, 163255.0, 169834.0, 170959.0, 171392.0, 199692.0, 199777.0, 284349.0, 285268.0, 374900.0, 388566.0, 390927.0, 400713.0, 440515.0, 642819.0 
GO:0008017 MF 7.86e-06  18/607   255/29107 D05 microtubule binding                      3799.0, 6683.0, 9419.0, 11104.0, 50810.0, 51115.0, 51119.0, 54801.0, 55582.0, 55614.0, 56890.0, 79768.0, 84056.0, 84142.0, 84376.0, 151393.0, 285753.0, 348235.0 
GO:0016428 MF 3.55e-05   3/607     4/29107 D08 tRNA (cytosine-5-)-methyltransferase activity 1787.0, 63899.0, 221078.0 
```
