## Supplementary material for "Transcriptional and genetic sex differences for schizophrenia across the dorsolateral prefrontal cortex, hippocampus, and caudate nucleus": Data S4: GO_analysis_module_greenyellow.txt

```
GO:0006357 BP 1.24e-14  69/450  1604/29107 D10 regulation of transcription by RNA polymerase II 86.0, 466.0, 1105.0, 1385.0, 1386.0, 1875.0, 2551.0, 3150.0, 4193.0, 5813.0, 5934.0, 5994.0, 6670.0, 7559.0, 7570.0, 7572.0, 7637.0, 7707.0, 7745.0, 7913.0, 9849.0, 9969.0, 10308.0, 10773.0, 22869.0, 22926.0, 23036.0, 26959.0, 29915.0, 30832.0, 51427.0, 54989.0, 55145.0, 55279.0, 55900.0, 57684.0, 57786.0, 64376.0, 79027.0, 79088.0, 79718.0, 80110.0, 84333.0, 84671.0, 84911.0, 84924.0, 90338.0, 91661.0, 124961.0, 147923.0, 148213.0, 148268.0, 153222.0, 162655.0, 162963.0, 163049.0, 163131.0, 168374.0, 221037.0, 254251.0, 284323.0, 284406.0, 339318.0, 339324.0, 339500.0, 342926.0, 360023.0, 400720.0, 728927.0 
GO:0006465 BP 1.00e-06   5/450    13/29107 D07 signal peptide processing                1203.0, 9789.0, 23478.0, 60559.0, 90701.0 
GO:0006470 BP 9.86e-06  11/450   137/29107 D07 protein dephosphorylation                5494.0, 5495.0, 5501.0, 5519.0, 5728.0, 5775.0, 6815.0, 9562.0, 23291.0, 57223.0, 120892.0 
GO:0006613 BP 1.10e-05   4/450    10/29107 D09 cotranslational protein targeting to membrane 6745.0, 7095.0, 23204.0, 23471.0 
GO:0015031 BP 1.35e-05  18/450   357/29107 D05 protein transport                        1070.0, 5538.0, 5867.0, 9117.0, 9527.0, 10254.0, 10466.0, 10640.0, 23325.0, 25972.0, 29097.0, 55293.0, 55327.0, 55745.0, 83452.0, 113402.0, 167691.0, 348995.0 
GO:0005634 CC 1.15e-21 169/450  5371/29107 D05 nucleus                                  86.0, 329.0, 466.0, 641.0, 900.0, 901.0, 1105.0, 1122.0, 1385.0, 1386.0, 2072.0, 2218.0, 2551.0, 3150.0, 3416.0, 3841.0, 3930.0, 4193.0, 4438.0, 4603.0, 4690.0, 5295.0, 5433.0, 5494.0, 5495.0, 5501.0, 5538.0, 5586.0, 5599.0, 5728.0, 5813.0, 5925.0, 5928.0, 5965.0, 5994.0, 6045.0, 6198.0, 6498.0, 6670.0, 6760.0, 6815.0, 6917.0, 7019.0, 7112.0, 7247.0, 7321.0, 7559.0, 7570.0, 7572.0, 7637.0, 7745.0, 7913.0, 8031.0, 8726.0, 9101.0, 9204.0, 9716.0, 9801.0, 9849.0, 9969.0, 9975.0, 10138.0, 10153.0, 10179.0, 10274.0, 10308.0, 10492.0, 10773.0, 22869.0, 22926.0, 23036.0, 23063.0, 23291.0, 23411.0, 23512.0, 25842.0, 25996.0, 26224.0, 26575.0, 26959.0, 29068.0, 29915.0, 30832.0, 50809.0, 51010.0, 51164.0, 51290.0, 51426.0, 51427.0, 51773.0, 53354.0, 54165.0, 54439.0, 54583.0, 54989.0, 55145.0, 55166.0, 55279.0, 55284.0, 55729.0, 55781.0, 55900.0, 57472.0, 57590.0, 57708.0, 57786.0, 60313.0, 60485.0, 64121.0, 64376.0, 64863.0, 79003.0, 79027.0, 79074.0, 79088.0, 79577.0, 79646.0, 79718.0, 79830.0, 80012.0, 80110.0, 80319.0, 81602.0, 81611.0, 83448.0, 83591.0, 84333.0, 84612.0, 84671.0, 84911.0, 84924.0, 90338.0, 90459.0, 91661.0, 112858.0, 121053.0, 124961.0, 127933.0, 134728.0, 136647.0, 147923.0, 148213.0, 148268.0, 152006.0, 153222.0, 157695.0, 162655.0, 162963.0, 163049.0, 163115.0, 163131.0, 166968.0, 168374.0, 168451.0, 201798.0, 254251.0, 284323.0, 284406.0, 285237.0, 285381.0, 339318.0, 339324.0, 339500.0, 339745.0, 342926.0, 360023.0, 400720.0, 401265.0, 728927.0 
GO:0005654 CC 2.61e-17 126/450  3805/29107 D02 nucleoplasm                              86.0, 466.0, 641.0, 900.0, 1060.0, 1105.0, 1122.0, 1355.0, 1385.0, 1386.0, 1875.0, 2072.0, 2551.0, 3150.0, 3176.0, 3841.0, 4193.0, 4603.0, 5433.0, 5494.0, 5586.0, 5599.0, 5728.0, 5775.0, 5925.0, 5928.0, 5934.0, 5965.0, 6045.0, 6198.0, 6342.0, 6498.0, 6617.0, 6670.0, 6738.0, 6815.0, 6884.0, 6917.0, 7247.0, 7321.0, 7559.0, 7570.0, 7572.0, 7707.0, 7913.0, 8726.0, 9169.0, 9716.0, 9937.0, 9969.0, 9975.0, 10137.0, 10138.0, 10179.0, 10254.0, 10274.0, 10466.0, 10492.0, 10746.0, 10773.0, 11056.0, 11103.0, 22926.0, 23063.0, 23272.0, 23325.0, 23411.0, 23512.0, 23673.0, 25842.0, 26043.0, 26959.0, 29915.0, 29966.0, 30832.0, 50484.0, 51010.0, 51426.0, 51562.0, 51762.0, 51773.0, 53339.0, 53981.0, 54165.0, 54468.0, 54629.0, 55145.0, 55166.0, 55252.0, 55284.0, 55602.0, 55729.0, 55781.0, 57223.0, 57684.0, 57708.0, 57786.0, 63939.0, 64121.0, 64328.0, 79074.0, 79577.0, 79685.0, 79718.0, 80010.0, 80012.0, 80856.0, 84333.0, 91452.0, 92344.0, 92400.0, 112858.0, 121441.0, 127933.0, 135293.0, 136647.0, 147923.0, 151246.0, 152006.0, 153222.0, 166968.0, 168451.0, 221037.0, 285381.0, 339324.0, 348995.0 
GO:0012505 CC 1.72e-08  14/450   131/29107 D02 endomembrane system                      2054.0, 8417.0, 9364.0, 10818.0, 11236.0, 22931.0, 23011.0, 23673.0, 51390.0, 51552.0, 51715.0, 55326.0, 81631.0, 285282.0 
GO:0005829 CC 2.29e-08 130/450  5294/29107 D02 cytosol                                  317.0, 329.0, 641.0, 1060.0, 1122.0, 1203.0, 1615.0, 1629.0, 2730.0, 2935.0, 3176.0, 3416.0, 3685.0, 3841.0, 4193.0, 4690.0, 4893.0, 5049.0, 5194.0, 5295.0, 5433.0, 5494.0, 5495.0, 5501.0, 5538.0, 5586.0, 5599.0, 5728.0, 5756.0, 5775.0, 5867.0, 5906.0, 5925.0, 5928.0, 5934.0, 6093.0, 6198.0, 6342.0, 6738.0, 6815.0, 7019.0, 7247.0, 7321.0, 8443.0, 8669.0, 8726.0, 8780.0, 8790.0, 9101.0, 9527.0, 10138.0, 10254.0, 10274.0, 10434.0, 10466.0, 10640.0, 10746.0, 10818.0, 10988.0, 22926.0, 22931.0, 23011.0, 23063.0, 23190.0, 23230.0, 23291.0, 23411.0, 24138.0, 25917.0, 25932.0, 26043.0, 26224.0, 26234.0, 26586.0, 27236.0, 27246.0, 29915.0, 50484.0, 51010.0, 51128.0, 51130.0, 51164.0, 51552.0, 51562.0, 51715.0, 53339.0, 53354.0, 54165.0, 54468.0, 54583.0, 54629.0, 54677.0, 55166.0, 55729.0, 55740.0, 55745.0, 55773.0, 55781.0, 57472.0, 57590.0, 57606.0, 60485.0, 63939.0, 64089.0, 64121.0, 64328.0, 64863.0, 79003.0, 79577.0, 79646.0, 80143.0, 81631.0, 84144.0, 84612.0, 91452.0, 92344.0, 92400.0, 120892.0, 121441.0, 123228.0, 134492.0, 142891.0, 151246.0, 157695.0, 200894.0, 255919.0, 285381.0, 339324.0, 348995.0, 374354.0 
GO:0005789 CC 2.45e-08  40/450   973/29107 D04 endoplasmic reticulum membrane           757.0, 2531.0, 3930.0, 4893.0, 6745.0, 9117.0, 9789.0, 10175.0, 10206.0, 10959.0, 11236.0, 22926.0, 22931.0, 23011.0, 23190.0, 23204.0, 23230.0, 23478.0, 29097.0, 51014.0, 51128.0, 51144.0, 51201.0, 51290.0, 51302.0, 54708.0, 55326.0, 56605.0, 60559.0, 80856.0, 81537.0, 81790.0, 84068.0, 84920.0, 90701.0, 118987.0, 120892.0, 142891.0, 171546.0, 440026.0 
GO:0005787 CC 2.78e-07   4/450     5/29107 D04 signal peptidase complex                 9789.0, 23478.0, 60559.0, 90701.0 
GO:0005637 CC 5.69e-07   8/450    47/29107 D05 nuclear inner membrane                   3930.0, 10269.0, 23306.0, 23411.0, 25972.0, 26049.0, 151188.0, 286148.0 
GO:0005783 CC 1.16e-06  38/450  1042/29107 D05 endoplasmic reticulum                    757.0, 1203.0, 2218.0, 2531.0, 4690.0, 6342.0, 6745.0, 7095.0, 7247.0, 9117.0, 9562.0, 10434.0, 10492.0, 10959.0, 11236.0, 22926.0, 23190.0, 23471.0, 25923.0, 29097.0, 51014.0, 51144.0, 51201.0, 51290.0, 54503.0, 54708.0, 56605.0, 60559.0, 80856.0, 84068.0, 84920.0, 120892.0, 142891.0, 144245.0, 148534.0, 160418.0, 171546.0, 340481.0 
GO:0000139 CC 1.93e-06  26/450   587/29107 D05 Golgi membrane                           757.0, 4893.0, 6093.0, 9166.0, 9445.0, 9527.0, 10175.0, 10466.0, 10959.0, 22926.0, 23443.0, 23673.0, 27236.0, 51014.0, 51201.0, 51552.0, 54503.0, 55676.0, 56900.0, 79694.0, 83452.0, 83539.0, 84068.0, 120892.0, 153339.0, 340481.0 
GO:0005794 CC 2.31e-06  36/450   988/29107 D05 Golgi apparatus                          1203.0, 2218.0, 2776.0, 4893.0, 5538.0, 6993.0, 7707.0, 9445.0, 9527.0, 10466.0, 10959.0, 22926.0, 22931.0, 23063.0, 23230.0, 23443.0, 23673.0, 25843.0, 29966.0, 51014.0, 51201.0, 51290.0, 55676.0, 55773.0, 56900.0, 79694.0, 83452.0, 84068.0, 84333.0, 92344.0, 120892.0, 127933.0, 128338.0, 136647.0, 153339.0, 340481.0 
GO:0016021 CC 5.63e-06  88/450  3536/29107 D03 integral component of membrane           757.0, 1203.0, 1355.0, 2054.0, 2531.0, 3930.0, 6392.0, 6745.0, 7095.0, 8417.0, 9117.0, 9166.0, 9236.0, 9527.0, 9789.0, 10175.0, 10206.0, 10959.0, 11236.0, 23204.0, 23306.0, 23471.0, 23478.0, 23545.0, 23596.0, 23673.0, 23731.0, 25923.0, 29097.0, 50839.0, 51014.0, 51144.0, 51290.0, 51302.0, 51390.0, 51430.0, 51768.0, 54503.0, 54664.0, 54675.0, 54708.0, 55028.0, 55266.0, 55326.0, 55529.0, 55676.0, 56851.0, 56889.0, 56900.0, 60559.0, 64417.0, 64430.0, 65062.0, 79694.0, 80856.0, 81537.0, 81790.0, 83539.0, 84068.0, 84641.0, 84920.0, 90488.0, 90701.0, 91452.0, 113402.0, 114908.0, 118987.0, 125228.0, 128338.0, 137695.0, 142891.0, 144245.0, 148534.0, 151188.0, 153339.0, 157378.0, 160418.0, 160897.0, 171546.0, 253559.0, 255919.0, 283464.0, 286148.0, 340481.0, 440026.0, 643155.0, 647087.0, 100113407.0 
GO:0098837 CC 7.09e-05   3/450     6/29107 D09 postsynaptic recycling endosome          5867.0, 23673.0, 51201.0 
GO:0005635 CC 1.34e-04  11/450   182/29107 D04 nuclear envelope                         3930.0, 7112.0, 22926.0, 23190.0, 23291.0, 23306.0, 23411.0, 55326.0, 81488.0, 255919.0, 348995.0 
GO:0016604 CC 1.61e-04  15/450   321/29107 D02 nuclear body                             1060.0, 4193.0, 5586.0, 6045.0, 9169.0, 10274.0, 23512.0, 26043.0, 26224.0, 29915.0, 51426.0, 51762.0, 55729.0, 80010.0, 151246.0 
GO:0035098 CC 2.88e-04   3/450     9/29107 D06 ESC/E(Z) complex                         5928.0, 8726.0, 23512.0 
GO:0005515 MF 1.63e-31 314/450 12418/29107 D02 protein binding                          86.0, 317.0, 329.0, 466.0, 641.0, 757.0, 900.0, 1060.0, 1070.0, 1102.0, 1105.0, 1203.0, 1355.0, 1385.0, 1386.0, 1462.0, 1615.0, 1875.0, 2054.0, 2072.0, 2218.0, 2531.0, 2551.0, 2730.0, 2776.0, 2935.0, 3150.0, 3416.0, 3685.0, 3841.0, 3930.0, 4193.0, 4438.0, 4594.0, 4690.0, 4893.0, 5049.0, 5194.0, 5229.0, 5295.0, 5433.0, 5494.0, 5495.0, 5501.0, 5519.0, 5538.0, 5586.0, 5599.0, 5612.0, 5728.0, 5756.0, 5775.0, 5813.0, 5867.0, 5906.0, 5925.0, 5928.0, 5934.0, 5965.0, 5994.0, 6045.0, 6093.0, 6198.0, 6342.0, 6392.0, 6443.0, 6498.0, 6617.0, 6670.0, 6745.0, 6760.0, 6815.0, 6884.0, 6917.0, 6993.0, 7019.0, 7112.0, 7247.0, 7292.0, 7321.0, 7559.0, 7572.0, 7637.0, 7707.0, 7745.0, 7913.0, 8417.0, 8669.0, 8726.0, 8763.0, 8780.0, 9101.0, 9117.0, 9166.0, 9169.0, 9236.0, 9364.0, 9445.0, 9562.0, 9637.0, 9716.0, 9801.0, 9975.0, 10137.0, 10138.0, 10175.0, 10179.0, 10206.0, 10254.0, 10269.0, 10274.0, 10434.0, 10466.0, 10492.0, 10640.0, 10746.0, 10773.0, 10818.0, 10959.0, 10988.0, 11103.0, 11236.0, 22926.0, 22931.0, 23011.0, 23063.0, 23190.0, 23204.0, 23230.0, 23272.0, 23291.0, 23411.0, 23424.0, 23443.0, 23471.0, 23478.0, 23512.0, 23545.0, 23596.0, 23673.0, 24138.0, 25842.0, 25843.0, 25917.0, 25923.0, 25932.0, 25972.0, 26043.0, 26049.0, 26224.0, 26234.0, 26575.0, 26959.0, 27152.0, 27236.0, 27246.0, 29068.0, 29097.0, 29915.0, 29966.0, 50484.0, 50809.0, 50839.0, 51010.0, 51128.0, 51130.0, 51144.0, 51164.0, 51290.0, 51315.0, 51390.0, 51427.0, 51552.0, 51562.0, 51715.0, 51762.0, 51773.0, 53339.0, 53981.0, 54165.0, 54468.0, 54583.0, 54664.0, 54708.0, 54819.0, 55028.0, 55145.0, 55166.0, 55251.0, 55266.0, 55284.0, 55326.0, 55327.0, 55529.0, 55602.0, 55729.0, 55740.0, 55773.0, 55781.0, 55900.0, 56605.0, 56851.0, 56900.0, 56910.0, 57045.0, 57226.0, 57456.0, 57472.0, 57590.0, 57606.0, 57684.0, 57708.0, 57786.0, 60313.0, 60485.0, 60559.0, 63915.0, 63939.0, 64121.0, 64328.0, 64376.0, 64417.0, 64430.0, 65062.0, 79003.0, 79027.0, 79074.0, 79088.0, 79577.0, 79685.0, 79718.0, 79736.0, 79738.0, 80010.0, 80012.0, 80110.0, 80143.0, 81611.0, 81631.0, 81790.0, 83448.0, 83452.0, 84294.0, 84298.0, 84328.0, 84333.0, 84612.0, 84641.0, 84920.0, 84924.0, 85476.0, 90459.0, 90701.0, 91661.0, 92344.0, 92667.0, 112858.0, 113402.0, 114908.0, 115294.0, 120892.0, 121053.0, 121441.0, 122809.0, 123228.0, 124961.0, 127933.0, 134492.0, 134553.0, 134728.0, 135293.0, 136647.0, 142679.0, 144245.0, 145482.0, 147923.0, 148362.0, 148534.0, 151188.0, 151246.0, 152006.0, 153222.0, 153339.0, 157378.0, 157777.0, 158405.0, 160418.0, 163049.0, 167691.0, 168374.0, 171546.0, 200894.0, 201798.0, 221037.0, 246269.0, 254170.0, 254251.0, 255919.0, 284323.0, 285282.0, 285381.0, 285672.0, 339324.0, 339745.0, 340481.0, 348995.0, 374354.0, 400720.0, 440026.0, 440295.0, 493911.0, 554251.0, 647087.0, 100113407.0 
GO:0046872 MF 1.52e-13  84/450  2297/29107 D04 metal ion binding                        1386.0, 2776.0, 3685.0, 4594.0, 5501.0, 5612.0, 6093.0, 6392.0, 6670.0, 6738.0, 7559.0, 7572.0, 7707.0, 7745.0, 8780.0, 9169.0, 9849.0, 9937.0, 10138.0, 10269.0, 10308.0, 10746.0, 10773.0, 10988.0, 22869.0, 23036.0, 23411.0, 23512.0, 23527.0, 25843.0, 27246.0, 29068.0, 30832.0, 50484.0, 51128.0, 51426.0, 51427.0, 51773.0, 54439.0, 54989.0, 55252.0, 55279.0, 55781.0, 55900.0, 57472.0, 57684.0, 79027.0, 79088.0, 79725.0, 80110.0, 80856.0, 81790.0, 83591.0, 84333.0, 84671.0, 84911.0, 84924.0, 90338.0, 90459.0, 91661.0, 118987.0, 124961.0, 147923.0, 148213.0, 148268.0, 152006.0, 162655.0, 162963.0, 163049.0, 163115.0, 163131.0, 168451.0, 221037.0, 284323.0, 284406.0, 285381.0, 339318.0, 339324.0, 339500.0, 342926.0, 360023.0, 400720.0, 493911.0, 728927.0 
GO:0000978 MF 3.93e-10  49/450  1178/29107 D09 RNA polymerase II cis-regulatory region sequence-specific DNA binding 466.0, 1385.0, 1386.0, 1875.0, 2551.0, 4603.0, 5928.0, 6498.0, 6670.0, 7559.0, 7572.0, 7637.0, 7707.0, 7745.0, 9975.0, 10308.0, 10773.0, 22926.0, 23411.0, 26959.0, 30832.0, 51427.0, 54989.0, 55145.0, 55900.0, 57684.0, 64376.0, 79027.0, 79088.0, 84671.0, 84911.0, 90338.0, 91661.0, 147923.0, 148213.0, 148268.0, 162655.0, 162963.0, 163131.0, 168374.0, 284323.0, 284406.0, 339318.0, 339324.0, 339500.0, 342926.0, 360023.0, 400720.0, 728927.0 
GO:0000981 MF 7.55e-10  50/450  1241/29107 D03 DNA-binding transcription factor activity, RNA polymerase II-specific 466.0, 1385.0, 1386.0, 1875.0, 2551.0, 4603.0, 5813.0, 6498.0, 6670.0, 7559.0, 7570.0, 7572.0, 7637.0, 7745.0, 9849.0, 9975.0, 22869.0, 22926.0, 23036.0, 26959.0, 30832.0, 55145.0, 55279.0, 55900.0, 57786.0, 79027.0, 79088.0, 80110.0, 84671.0, 84924.0, 90338.0, 91661.0, 124961.0, 147923.0, 148213.0, 148268.0, 153222.0, 162655.0, 162963.0, 163049.0, 168374.0, 284323.0, 284406.0, 339318.0, 339324.0, 339500.0, 342926.0, 360023.0, 400720.0, 728927.0 
GO:0003924 MF 5.00e-08  21/450   327/29107 D07 GTPase activity                          2776.0, 2935.0, 4594.0, 4893.0, 5867.0, 5906.0, 9364.0, 22931.0, 23011.0, 25923.0, 26575.0, 51128.0, 51552.0, 51715.0, 51762.0, 64121.0, 83452.0, 85476.0, 120892.0, 200894.0, 285282.0 
GO:0005525 MF 1.79e-06  20/450   373/29107 D08 GTP binding                              2776.0, 2935.0, 4893.0, 5867.0, 5906.0, 8790.0, 9364.0, 22931.0, 23011.0, 25923.0, 51128.0, 51552.0, 51715.0, 51762.0, 64121.0, 83452.0, 85476.0, 120892.0, 200894.0, 285282.0 
GO:0019003 MF 2.12e-06   9/450    74/29107 D08 GDP binding                              4893.0, 5867.0, 5906.0, 9364.0, 22931.0, 23011.0, 51552.0, 51762.0, 64121.0 
GO:0003677 MF 3.60e-06  34/450   921/29107 D04 DNA binding                              641.0, 1060.0, 1105.0, 2072.0, 3150.0, 3930.0, 4438.0, 5612.0, 5965.0, 6884.0, 6917.0, 7112.0, 7247.0, 7570.0, 7637.0, 7913.0, 9204.0, 10138.0, 10773.0, 23036.0, 29068.0, 50809.0, 55252.0, 55279.0, 60313.0, 79685.0, 79725.0, 80012.0, 83591.0, 157777.0, 163115.0, 168451.0, 201798.0, 254251.0 
GO:0000977 MF 4.62e-06  18/450   330/29107 D08 RNA polymerase II transcription regulatory region sequence-specific DNA binding 466.0, 1386.0, 5813.0, 5925.0, 5934.0, 5994.0, 6670.0, 7570.0, 9849.0, 22869.0, 22926.0, 57786.0, 64376.0, 80110.0, 84924.0, 124961.0, 153222.0, 163049.0 
```
