## Supplementary material for "Transcriptional and genetic sex differences for schizophrenia across the dorsolateral prefrontal cortex, hippocampus, and caudate nucleus": Data S4: GO_analysis_module_lightcyan.txt

```
GO:0031297 BP 3.49e-11   9/289    34/29107 D08 replication fork processing              545.0, 7486.0, 9984.0, 54465.0, 57697.0, 64710.0, 84083.0, 253714.0, 348654.0 
GO:0006974 BP 7.27e-06  12/289   246/29107 D04 cellular response to DNA damage stimulus 545.0, 4361.0, 5810.0, 7486.0, 10600.0, 10635.0, 23376.0, 54465.0, 56852.0, 83932.0, 84083.0, 221443.0 
GO:0005654 CC 1.80e-12  83/289  3805/29107 D02 nucleoplasm                              196.0, 545.0, 902.0, 3298.0, 4194.0, 4361.0, 4646.0, 4863.0, 4999.0, 5562.0, 5706.0, 5781.0, 5810.0, 6605.0, 6936.0, 7072.0, 7181.0, 7257.0, 7486.0, 7507.0, 7541.0, 8504.0, 8575.0, 9295.0, 9585.0, 9984.0, 10600.0, 10635.0, 10845.0, 11193.0, 22823.0, 22894.0, 23032.0, 23350.0, 23595.0, 23741.0, 25913.0, 27030.0, 29079.0, 29945.0, 50717.0, 51118.0, 51163.0, 51377.0, 51455.0, 51496.0, 51701.0, 54465.0, 54876.0, 54928.0, 55591.0, 55660.0, 55758.0, 55814.0, 55892.0, 56852.0, 56916.0, 56943.0, 57697.0, 57798.0, 58487.0, 60560.0, 64710.0, 79072.0, 80095.0, 81556.0, 81847.0, 83540.0, 83932.0, 84083.0, 84108.0, 84135.0, 89978.0, 114803.0, 117143.0, 132660.0, 134359.0, 219333.0, 221443.0, 253714.0, 254827.0, 284695.0, 348654.0 
GO:0005634 CC 4.17e-12 103/289  5371/29107 D05 nucleus                                  196.0, 545.0, 665.0, 902.0, 1739.0, 3298.0, 4194.0, 4361.0, 4646.0, 4820.0, 4863.0, 4999.0, 5562.0, 5706.0, 5781.0, 5810.0, 6605.0, 6936.0, 7072.0, 7257.0, 7486.0, 7507.0, 7541.0, 7562.0, 7768.0, 8939.0, 9295.0, 9585.0, 9702.0, 9736.0, 9984.0, 10190.0, 10363.0, 10600.0, 10635.0, 10795.0, 11193.0, 22823.0, 23350.0, 23376.0, 23741.0, 25871.0, 27030.0, 29079.0, 29945.0, 50717.0, 51086.0, 51097.0, 51163.0, 51377.0, 51701.0, 54464.0, 54799.0, 54816.0, 54908.0, 55234.0, 55486.0, 55680.0, 55717.0, 56852.0, 56916.0, 57336.0, 57448.0, 57763.0, 57798.0, 58155.0, 58478.0, 58487.0, 63979.0, 64710.0, 64844.0, 64848.0, 79745.0, 79780.0, 79800.0, 79912.0, 80011.0, 80095.0, 80184.0, 81545.0, 81847.0, 83932.0, 84108.0, 90594.0, 91120.0, 114803.0, 117143.0, 117608.0, 128387.0, 132660.0, 140612.0, 148203.0, 148418.0, 170960.0, 192670.0, 219333.0, 219749.0, 219790.0, 284695.0, 374879.0, 375748.0, 376940.0, 653121.0 
GO:0005829 CC 2.19e-08  92/289  5294/29107 D02 cytosol                                  159.0, 196.0, 665.0, 998.0, 1739.0, 1806.0, 2941.0, 4361.0, 4646.0, 5189.0, 5191.0, 5562.0, 5706.0, 5781.0, 6059.0, 6240.0, 6936.0, 7072.0, 7257.0, 7541.0, 7750.0, 8411.0, 8504.0, 8575.0, 8675.0, 8883.0, 9585.0, 9702.0, 9736.0, 9765.0, 9946.0, 10190.0, 10693.0, 10767.0, 10795.0, 10845.0, 22863.0, 22894.0, 23015.0, 23032.0, 23033.0, 23259.0, 23262.0, 23376.0, 25801.0, 25978.0, 26118.0, 26268.0, 26272.0, 29945.0, 50717.0, 51377.0, 51701.0, 51735.0, 54464.0, 54465.0, 54806.0, 54832.0, 54878.0, 54908.0, 54928.0, 55591.0, 55717.0, 55746.0, 55758.0, 55862.0, 57122.0, 57231.0, 57763.0, 58478.0, 60560.0, 60561.0, 64844.0, 80006.0, 80184.0, 80821.0, 81545.0, 81847.0, 83540.0, 83548.0, 84859.0, 84896.0, 89978.0, 114883.0, 117143.0, 134359.0, 167153.0, 192670.0, 201627.0, 219333.0, 253714.0, 255967.0 
GO:0005813 CC 9.03e-08  21/289   528/29107 D03 centrosome                               998.0, 4999.0, 7486.0, 9585.0, 9702.0, 10190.0, 23032.0, 51626.0, 51735.0, 54806.0, 56852.0, 57489.0, 57539.0, 57560.0, 64770.0, 80184.0, 80817.0, 134359.0, 219621.0, 348654.0, 375748.0 
GO:0005737 CC 3.22e-07  81/289  4713/29107 D02 cytoplasm                                159.0, 196.0, 998.0, 1739.0, 1806.0, 3298.0, 4361.0, 4646.0, 4820.0, 4863.0, 5189.0, 5562.0, 5781.0, 6059.0, 7072.0, 7257.0, 7486.0, 7507.0, 8411.0, 8575.0, 8675.0, 8723.0, 8883.0, 8939.0, 9585.0, 9694.0, 9706.0, 9984.0, 10190.0, 10600.0, 10795.0, 22823.0, 23032.0, 23259.0, 23376.0, 25801.0, 25978.0, 26268.0, 26272.0, 27109.0, 50717.0, 51086.0, 51118.0, 51377.0, 51626.0, 51701.0, 54832.0, 54878.0, 54882.0, 55234.0, 55631.0, 55680.0, 55717.0, 56852.0, 57489.0, 57560.0, 60560.0, 63979.0, 64081.0, 64710.0, 64770.0, 64786.0, 79745.0, 80127.0, 80184.0, 80817.0, 80821.0, 81545.0, 81573.0, 81579.0, 81847.0, 84135.0, 84859.0, 90826.0, 114803.0, 192670.0, 201627.0, 219621.0, 219790.0, 255027.0, 375748.0 
GO:0043596 CC 4.43e-06   4/289    12/29107 D03 nuclear replication fork                 54465.0, 56916.0, 84083.0, 253714.0 
GO:0016020 CC 9.24e-05  40/289  2127/29107 D02 membrane                                 998.0, 4646.0, 4999.0, 5706.0, 6059.0, 6309.0, 8411.0, 8504.0, 8575.0, 8723.0, 8939.0, 9950.0, 10767.0, 22894.0, 23155.0, 23233.0, 23259.0, 23376.0, 29079.0, 29880.0, 50862.0, 51097.0, 51124.0, 54464.0, 54928.0, 55631.0, 55660.0, 55717.0, 55746.0, 55973.0, 57122.0, 57448.0, 57763.0, 80184.0, 83540.0, 84896.0, 84928.0, 114883.0, 192670.0, 284161.0 
GO:0017119 CC 1.51e-04   3/289    11/29107 D03 Golgi transport complex                  998.0, 57511.0, 83548.0 
GO:0036064 CC 1.91e-04   8/289   158/29107 D03 ciliary basal body                       51626.0, 54806.0, 55717.0, 57489.0, 57539.0, 57560.0, 80127.0, 80184.0 
GO:0000781 CC 2.08e-04   8/289   160/29107 D03 chromosome, telomeric region             545.0, 4361.0, 4999.0, 7486.0, 9984.0, 10635.0, 23595.0, 25913.0 
GO:0005615 CC 1.11e-05   2/289  1700/29107 D02 extracellular space                      727.0, 51118.0 
GO:0005515 MF 1.87e-14 188/289 12418/29107 D02 protein binding                          159.0, 196.0, 545.0, 665.0, 727.0, 902.0, 998.0, 1739.0, 1806.0, 2941.0, 3298.0, 4179.0, 4194.0, 4361.0, 4646.0, 4863.0, 4999.0, 5189.0, 5191.0, 5504.0, 5562.0, 5706.0, 5781.0, 5810.0, 5955.0, 6059.0, 6240.0, 6457.0, 6605.0, 6936.0, 7072.0, 7181.0, 7220.0, 7486.0, 7507.0, 7541.0, 7750.0, 7768.0, 8411.0, 8504.0, 8575.0, 8675.0, 8723.0, 8883.0, 8939.0, 9209.0, 9295.0, 9585.0, 9694.0, 9702.0, 9706.0, 9736.0, 9765.0, 9984.0, 10190.0, 10363.0, 10635.0, 10692.0, 10767.0, 10845.0, 11193.0, 22863.0, 22894.0, 23032.0, 23155.0, 23233.0, 23350.0, 23376.0, 23595.0, 23741.0, 25801.0, 25913.0, 25978.0, 26118.0, 26268.0, 26272.0, 27030.0, 29079.0, 29945.0, 50717.0, 50862.0, 51086.0, 51118.0, 51124.0, 51377.0, 51455.0, 51496.0, 51626.0, 51631.0, 51701.0, 51735.0, 54464.0, 54465.0, 54799.0, 54806.0, 54876.0, 54878.0, 54882.0, 54908.0, 55234.0, 55246.0, 55486.0, 55508.0, 55631.0, 55660.0, 55669.0, 55717.0, 55732.0, 55746.0, 55758.0, 55862.0, 55892.0, 56204.0, 56852.0, 56916.0, 56943.0, 57122.0, 57448.0, 57511.0, 57536.0, 57539.0, 57697.0, 57763.0, 58478.0, 58487.0, 60560.0, 60561.0, 63979.0, 64081.0, 64149.0, 64770.0, 64786.0, 64844.0, 64848.0, 79072.0, 79745.0, 79800.0, 79839.0, 79912.0, 80006.0, 80011.0, 80184.0, 80224.0, 80227.0, 80817.0, 80821.0, 81545.0, 81573.0, 81579.0, 81847.0, 83540.0, 83548.0, 83932.0, 84083.0, 84108.0, 84135.0, 84693.0, 84859.0, 85013.0, 90594.0, 90826.0, 91404.0, 91408.0, 114803.0, 114883.0, 130026.0, 130502.0, 132660.0, 134359.0, 143684.0, 153129.0, 153364.0, 167153.0, 192670.0, 201895.0, 219333.0, 219621.0, 219749.0, 221154.0, 221443.0, 253714.0, 254827.0, 255967.0, 259232.0, 284695.0, 374879.0, 375748.0, 653121.0 
GO:0046872 MF 8.49e-07  48/289  2297/29107 D04 metal ion binding                        1806.0, 5562.0, 7257.0, 7507.0, 7541.0, 7562.0, 7768.0, 9765.0, 10795.0, 22823.0, 23259.0, 27109.0, 50862.0, 51086.0, 51163.0, 51455.0, 54816.0, 54928.0, 55680.0, 55892.0, 56852.0, 57336.0, 80095.0, 80224.0, 80821.0, 83932.0, 84083.0, 84108.0, 84693.0, 90594.0, 91120.0, 114803.0, 117608.0, 128387.0, 132660.0, 140612.0, 153129.0, 153364.0, 167153.0, 170960.0, 219333.0, 219749.0, 255967.0, 284161.0, 284695.0, 374879.0, 376940.0, 653121.0 
```
