## Supplementary material for "Transcriptional and genetic sex differences for schizophrenia across the dorsolateral prefrontal cortex, hippocampus, and caudate nucleus": Data S4: GO_analysis_module_lightgreen.txt

```
GO:0000209 BP 2.39e-06  10/270   158/29107 D10 protein polyubiquitination               865.0, 867.0, 4734.0, 7323.0, 7328.0, 8405.0, 25897.0, 55905.0, 149041.0, 154214.0 
GO:0030968 BP 3.62e-06   6/270    45/29107 D05 endoplasmic reticulum unfolded protein response 4780.0, 5610.0, 27230.0, 51009.0, 55432.0, 64224.0 
GO:0005829 CC 4.10e-15 104/270  5294/29107 D02 cytosol                                  308.0, 382.0, 829.0, 867.0, 904.0, 1266.0, 1398.0, 1429.0, 1728.0, 2005.0, 2107.0, 3417.0, 3842.0, 4084.0, 4089.0, 4507.0, 4734.0, 4780.0, 5062.0, 5193.0, 5238.0, 5290.0, 5471.0, 5602.0, 5610.0, 5611.0, 5908.0, 6453.0, 6767.0, 6787.0, 6868.0, 7296.0, 7323.0, 7328.0, 7358.0, 8204.0, 8727.0, 8915.0, 9188.0, 9337.0, 10006.0, 10146.0, 10241.0, 10455.0, 10526.0, 10725.0, 10802.0, 10890.0, 11260.0, 11329.0, 22849.0, 23002.0, 23012.0, 23022.0, 23118.0, 23167.0, 23607.0, 25897.0, 25909.0, 25937.0, 26065.0, 27230.0, 51099.0, 51100.0, 51170.0, 51582.0, 51776.0, 54206.0, 55233.0, 55276.0, 55432.0, 55573.0, 55629.0, 55905.0, 56647.0, 56929.0, 57107.0, 57532.0, 57713.0, 64083.0, 65977.0, 79892.0, 80218.0, 80896.0, 81493.0, 81617.0, 84541.0, 84640.0, 91694.0, 113251.0, 114885.0, 121512.0, 122769.0, 140838.0, 154214.0, 154743.0, 161742.0, 196527.0, 200845.0, 204851.0, 246175.0, 254225.0, 285636.0, 494143.0 
GO:0005737 CC 2.75e-08  80/270  4713/29107 D02 cytoplasm                                308.0, 382.0, 694.0, 1390.0, 1398.0, 1728.0, 1837.0, 2107.0, 2773.0, 3033.0, 3417.0, 3688.0, 3842.0, 4089.0, 4189.0, 4238.0, 4734.0, 4780.0, 5062.0, 5074.0, 5290.0, 5602.0, 5610.0, 5611.0, 6453.0, 6645.0, 6667.0, 6767.0, 6787.0, 6868.0, 7296.0, 8405.0, 8773.0, 8915.0, 9589.0, 9857.0, 10146.0, 10203.0, 10241.0, 11260.0, 11329.0, 22849.0, 23008.0, 23012.0, 23593.0, 23607.0, 25853.0, 25897.0, 25937.0, 26065.0, 26610.0, 51029.0, 51100.0, 51170.0, 51320.0, 51582.0, 51696.0, 51776.0, 51804.0, 54206.0, 54499.0, 55233.0, 55432.0, 55573.0, 57532.0, 64412.0, 64853.0, 80218.0, 80315.0, 121512.0, 133619.0, 143686.0, 151987.0, 154214.0, 204851.0, 221079.0, 246175.0, 253430.0, 359948.0, 494143.0 
GO:0005783 CC 1.60e-07  29/270  1042/29107 D05 endoplasmic reticulum                    821.0, 2181.0, 3998.0, 4189.0, 4257.0, 5033.0, 5283.0, 5352.0, 5611.0, 9761.0, 10006.0, 10203.0, 10972.0, 11014.0, 22800.0, 27230.0, 50999.0, 51009.0, 51170.0, 51495.0, 54499.0, 55851.0, 57205.0, 60481.0, 79666.0, 80315.0, 84919.0, 163590.0, 401494.0 
GO:0016020 CC 1.43e-06  43/270  2127/29107 D02 membrane                                 308.0, 382.0, 821.0, 865.0, 1398.0, 2181.0, 2773.0, 3572.0, 3688.0, 3998.0, 5033.0, 5290.0, 5610.0, 5611.0, 5908.0, 6645.0, 6868.0, 8611.0, 9188.0, 9761.0, 9857.0, 10241.0, 10455.0, 22800.0, 23002.0, 23012.0, 23333.0, 50640.0, 51009.0, 51696.0, 54918.0, 56994.0, 57532.0, 60481.0, 64853.0, 65977.0, 80267.0, 84888.0, 84945.0, 113251.0, 114885.0, 163590.0, 196527.0 
GO:0005654 CC 1.75e-06  64/270  3805/29107 D02 nucleoplasm                              694.0, 865.0, 904.0, 1054.0, 1837.0, 2005.0, 3033.0, 4084.0, 4089.0, 4507.0, 4780.0, 5602.0, 6095.0, 6645.0, 6667.0, 7296.0, 7323.0, 7358.0, 8204.0, 8405.0, 8773.0, 8819.0, 9188.0, 9589.0, 9692.0, 10526.0, 10725.0, 11244.0, 11260.0, 22849.0, 23008.0, 23118.0, 25909.0, 25937.0, 26108.0, 26610.0, 29028.0, 51099.0, 51274.0, 55233.0, 55629.0, 56647.0, 56929.0, 57205.0, 57532.0, 57713.0, 64393.0, 64412.0, 65986.0, 79647.0, 79892.0, 80854.0, 84991.0, 112495.0, 114885.0, 144108.0, 151987.0, 161742.0, 204851.0, 253430.0, 254225.0, 285636.0, 359948.0, 403341.0 
GO:0070062 CC 2.09e-06  43/270  2169/29107 D06 extracellular exosome                    308.0, 382.0, 821.0, 829.0, 1398.0, 1429.0, 1622.0, 2773.0, 3417.0, 3572.0, 3688.0, 3696.0, 3842.0, 3998.0, 4189.0, 4507.0, 4734.0, 5352.0, 5547.0, 5611.0, 5908.0, 6767.0, 7296.0, 7323.0, 7358.0, 8611.0, 8754.0, 8773.0, 10006.0, 10099.0, 10890.0, 22800.0, 23593.0, 23607.0, 25909.0, 29028.0, 55233.0, 55276.0, 80218.0, 84888.0, 196527.0, 252983.0, 375035.0 
GO:0005925 CC 2.16e-06  16/270   418/29107 D05 focal adhesion                           308.0, 382.0, 867.0, 1266.0, 3688.0, 3696.0, 4921.0, 6645.0, 6868.0, 8754.0, 8773.0, 10146.0, 10890.0, 22800.0, 23022.0, 51495.0 
GO:0005634 CC 3.93e-06  81/270  5371/29107 D05 nucleus                                  694.0, 904.0, 1054.0, 1390.0, 1398.0, 2005.0, 3475.0, 3842.0, 4089.0, 4238.0, 4257.0, 4780.0, 5062.0, 5074.0, 5602.0, 5610.0, 6095.0, 6667.0, 7323.0, 7328.0, 7358.0, 7675.0, 8204.0, 8405.0, 8915.0, 9263.0, 9337.0, 9589.0, 9857.0, 10006.0, 10146.0, 10241.0, 10473.0, 10725.0, 11244.0, 11329.0, 22807.0, 22849.0, 23022.0, 23099.0, 25909.0, 25937.0, 26123.0, 29028.0, 51320.0, 51351.0, 51582.0, 51696.0, 51776.0, 51804.0, 54206.0, 55196.0, 55233.0, 55629.0, 55905.0, 56647.0, 57532.0, 57713.0, 65986.0, 79647.0, 79892.0, 80218.0, 80315.0, 84640.0, 85460.0, 85463.0, 90321.0, 143686.0, 151987.0, 163051.0, 204851.0, 246175.0, 253430.0, 254225.0, 284391.0, 285349.0, 346157.0, 359948.0, 388536.0, 728116.0, 109504726.0 
GO:0005789 CC 4.36e-05  23/270   973/29107 D04 endoplasmic reticulum membrane           821.0, 2181.0, 2773.0, 3998.0, 4189.0, 4257.0, 5283.0, 5352.0, 9761.0, 10802.0, 10890.0, 10972.0, 11014.0, 27230.0, 50640.0, 50999.0, 51009.0, 55851.0, 56994.0, 57205.0, 60481.0, 81542.0, 163590.0 
GO:0015629 CC 1.09e-04  10/270   246/29107 D06 actin cytoskeleton                       829.0, 1266.0, 1398.0, 4921.0, 5074.0, 6868.0, 23012.0, 23022.0, 23607.0, 79642.0 
GO:1990124 CC 1.23e-04   3/270    11/29107 D03 messenger ribonucleoprotein complex      22849.0, 26065.0, 80315.0 
GO:0005794 CC 2.36e-04  22/270   988/29107 D05 Golgi apparatus                          382.0, 867.0, 1622.0, 2181.0, 4734.0, 4780.0, 6645.0, 10890.0, 10972.0, 50999.0, 55629.0, 55851.0, 56681.0, 56994.0, 64065.0, 64083.0, 65977.0, 84541.0, 114885.0, 116068.0, 121512.0, 133619.0 
GO:0030014 CC 2.66e-04   3/270    14/29107 D03 CCR4-NOT complex                         9337.0, 22849.0, 246175.0 
GO:0045121 CC 4.34e-04   9/270   240/29107 D04 membrane raft                            867.0, 1398.0, 2773.0, 3572.0, 3688.0, 6868.0, 8611.0, 8915.0, 55824.0 
GO:0000785 CC 4.47e-04  21/270   980/29107 D02 chromatin                                1054.0, 1390.0, 2005.0, 4084.0, 4089.0, 4734.0, 4780.0, 5074.0, 6095.0, 6667.0, 8204.0, 10473.0, 10725.0, 11244.0, 23099.0, 25909.0, 51274.0, 51804.0, 79647.0, 403341.0, 728116.0 
GO:0005615 CC 2.17e-05   2/270  1700/29107 D02 extracellular space                      6374.0, 8754.0 
GO:0005515 MF 3.69e-25 199/270 12418/29107 D02 protein binding                          308.0, 382.0, 657.0, 694.0, 821.0, 829.0, 865.0, 867.0, 904.0, 1054.0, 1390.0, 1398.0, 1728.0, 1837.0, 2005.0, 2107.0, 2181.0, 2773.0, 3417.0, 3572.0, 3688.0, 3824.0, 3842.0, 3998.0, 4084.0, 4089.0, 4189.0, 4238.0, 4257.0, 4299.0, 4507.0, 4734.0, 4780.0, 4897.0, 4921.0, 5033.0, 5062.0, 5074.0, 5166.0, 5193.0, 5283.0, 5290.0, 5547.0, 5602.0, 5610.0, 5908.0, 6095.0, 6374.0, 6453.0, 6645.0, 6667.0, 6767.0, 6868.0, 7296.0, 7323.0, 7328.0, 7675.0, 8204.0, 8405.0, 8611.0, 8727.0, 8754.0, 8773.0, 8819.0, 8915.0, 9188.0, 9337.0, 9589.0, 9761.0, 9857.0, 10006.0, 10146.0, 10203.0, 10241.0, 10455.0, 10473.0, 10526.0, 10560.0, 10725.0, 10802.0, 10890.0, 10972.0, 11244.0, 11260.0, 11329.0, 22800.0, 22807.0, 22849.0, 23002.0, 23008.0, 23012.0, 23022.0, 23099.0, 23118.0, 23483.0, 23593.0, 23607.0, 25853.0, 25897.0, 25937.0, 26065.0, 26108.0, 26123.0, 26610.0, 27230.0, 29028.0, 50999.0, 51009.0, 51029.0, 51030.0, 51099.0, 51100.0, 51170.0, 51274.0, 51320.0, 51495.0, 51582.0, 51776.0, 54206.0, 54499.0, 54918.0, 55033.0, 55196.0, 55233.0, 55276.0, 55432.0, 55629.0, 55824.0, 55851.0, 55905.0, 56647.0, 56681.0, 56929.0, 56994.0, 57107.0, 57205.0, 57532.0, 57713.0, 60481.0, 64065.0, 64083.0, 64224.0, 64393.0, 64756.0, 64853.0, 64968.0, 65977.0, 65986.0, 79647.0, 79666.0, 79892.0, 80183.0, 80195.0, 80218.0, 80315.0, 80854.0, 80896.0, 81493.0, 81542.0, 81617.0, 84541.0, 84640.0, 84888.0, 84919.0, 84991.0, 85463.0, 90321.0, 91694.0, 93487.0, 94081.0, 112495.0, 113251.0, 114885.0, 122769.0, 133619.0, 134829.0, 143686.0, 149041.0, 151987.0, 152926.0, 158219.0, 161742.0, 163590.0, 196527.0, 200845.0, 204851.0, 219670.0, 221079.0, 246175.0, 252983.0, 253430.0, 253512.0, 254225.0, 284391.0, 285349.0, 375035.0, 401494.0, 403341.0, 728116.0 
GO:0046872 MF 4.72e-09  51/270  2297/29107 D04 metal ion binding                        657.0, 2773.0, 3688.0, 3998.0, 4089.0, 4200.0, 5471.0, 6667.0, 6868.0, 7675.0, 8754.0, 8819.0, 9337.0, 9692.0, 10241.0, 11244.0, 22807.0, 23099.0, 25897.0, 26108.0, 51274.0, 51320.0, 55233.0, 55432.0, 55905.0, 56994.0, 64412.0, 65986.0, 79642.0, 79666.0, 80315.0, 85460.0, 85463.0, 90321.0, 91694.0, 121512.0, 152926.0, 154214.0, 163051.0, 196527.0, 202374.0, 246175.0, 253430.0, 254225.0, 284391.0, 285349.0, 346157.0, 359948.0, 388536.0, 403341.0, 728116.0 
GO:0017124 MF 2.86e-05   8/270   129/29107 D04 SH3 domain binding                       867.0, 1398.0, 6868.0, 8754.0, 10006.0, 23607.0, 54206.0, 219670.0 
```
