## Supplementary material for "Transcriptional and genetic sex differences for schizophrenia across the dorsolateral prefrontal cortex, hippocampus, and caudate nucleus": Data S4: GO_analysis_module_lightyellow.txt

```
GO:0070062 CC 1.96e-06  40/243  2169/29107 D06 extracellular exosome                    214.0, 686.0, 760.0, 950.0, 989.0, 1073.0, 1368.0, 2444.0, 2530.0, 2770.0, 3925.0, 5111.0, 5962.0, 5981.0, 6414.0, 6558.0, 6814.0, 6856.0, 8499.0, 8898.0, 9043.0, 9525.0, 9528.0, 10085.0, 10404.0, 10512.0, 10617.0, 10971.0, 22875.0, 23041.0, 23052.0, 23446.0, 51125.0, 55075.0, 57132.0, 57471.0, 83737.0, 112574.0, 114876.0, 222236.0 
GO:0005737 CC 2.90e-06  68/243  4713/29107 D02 cytoplasm                                175.0, 323.0, 760.0, 950.0, 1027.0, 1073.0, 1371.0, 1373.0, 1525.0, 1781.0, 2252.0, 2339.0, 2770.0, 3433.0, 3516.0, 3796.0, 3925.0, 4286.0, 4891.0, 4942.0, 5082.0, 5334.0, 5981.0, 6285.0, 6444.0, 6596.0, 6870.0, 7444.0, 8499.0, 8898.0, 9039.0, 9043.0, 9134.0, 9444.0, 9525.0, 9734.0, 10314.0, 10404.0, 10971.0, 11123.0, 11183.0, 11340.0, 23122.0, 23321.0, 25793.0, 29970.0, 54407.0, 54893.0, 55016.0, 55144.0, 55704.0, 56990.0, 57189.0, 57471.0, 57509.0, 57698.0, 83737.0, 84938.0, 90355.0, 96459.0, 112399.0, 116984.0, 122060.0, 123283.0, 132864.0, 201725.0, 222236.0, 252884.0 
GO:0005765 CC 4.83e-06  13/243   331/29107 D07 lysosomal membrane                       950.0, 2770.0, 4891.0, 5663.0, 9043.0, 9516.0, 9528.0, 11342.0, 55016.0, 55788.0, 55858.0, 96459.0, 157753.0 
GO:0031902 CC 1.20e-05   8/243   127/29107 D07 late endosome membrane                   950.0, 4891.0, 9525.0, 9528.0, 11342.0, 55016.0, 55858.0, 57132.0 
GO:0005829 CC 1.20e-05  72/243  5294/29107 D02 cytosol                                  760.0, 989.0, 1027.0, 1371.0, 1781.0, 2339.0, 2444.0, 2549.0, 3295.0, 3433.0, 3628.0, 3796.0, 3925.0, 3988.0, 4552.0, 5082.0, 5136.0, 5305.0, 5757.0, 6285.0, 6502.0, 6558.0, 6801.0, 6814.0, 7705.0, 8499.0, 8898.0, 9039.0, 9043.0, 9134.0, 9341.0, 9525.0, 9650.0, 9738.0, 9779.0, 9897.0, 10380.0, 10617.0, 10971.0, 11340.0, 11342.0, 23041.0, 23052.0, 23097.0, 23122.0, 23446.0, 23678.0, 25793.0, 25963.0, 50940.0, 51228.0, 51474.0, 54443.0, 54893.0, 55075.0, 55704.0, 57132.0, 57594.0, 58480.0, 64422.0, 79598.0, 79739.0, 83737.0, 84890.0, 85458.0, 96459.0, 112399.0, 114793.0, 114876.0, 115752.0, 200895.0, 253260.0 
GO:0005769 CC 1.74e-05  11/243   268/29107 D08 early endosome                           323.0, 4040.0, 4891.0, 9341.0, 9897.0, 10617.0, 23678.0, 29058.0, 83737.0, 92737.0, 222236.0 
GO:0031901 CC 8.51e-05   8/243   167/29107 D07 early endosome membrane                  4040.0, 5663.0, 8898.0, 23041.0, 55016.0, 55858.0, 83737.0, 222236.0 
GO:0043231 CC 9.96e-05  19/243   846/29107 D04 intracellular membrane-bounded organelle 1027.0, 3344.0, 3988.0, 6285.0, 8898.0, 9341.0, 9516.0, 9779.0, 10404.0, 11340.0, 11342.0, 23678.0, 55788.0, 55858.0, 83737.0, 84188.0, 114876.0, 132720.0, 253832.0 
GO:0016020 CC 1.56e-04  35/243  2127/29107 D02 membrane                                 323.0, 590.0, 950.0, 2530.0, 3295.0, 3796.0, 3925.0, 4891.0, 4931.0, 5663.0, 6558.0, 6596.0, 6801.0, 8898.0, 10026.0, 10617.0, 10971.0, 22875.0, 23052.0, 23122.0, 23446.0, 23788.0, 25963.0, 51104.0, 51228.0, 54893.0, 55144.0, 55704.0, 55788.0, 79956.0, 83737.0, 114876.0, 221035.0, 253832.0, 440138.0 
GO:0043025 CC 2.09e-04  11/243   354/29107 D03 neuronal cell body                       214.0, 5136.0, 5663.0, 6285.0, 6558.0, 6801.0, 9897.0, 54407.0, 55450.0, 57471.0, 92737.0 
GO:0005515 MF 7.64e-16 166/243 12418/29107 D02 protein binding                          175.0, 214.0, 323.0, 590.0, 760.0, 950.0, 989.0, 1027.0, 1073.0, 1373.0, 1393.0, 1515.0, 1525.0, 1781.0, 2123.0, 2235.0, 2252.0, 2339.0, 2444.0, 2530.0, 2549.0, 2770.0, 3344.0, 3433.0, 3516.0, 3628.0, 3796.0, 3925.0, 4040.0, 4286.0, 4552.0, 4891.0, 4931.0, 4942.0, 5082.0, 5111.0, 5305.0, 5376.0, 5523.0, 5663.0, 5757.0, 5890.0, 5962.0, 5981.0, 6285.0, 6502.0, 6558.0, 6596.0, 6801.0, 6814.0, 6856.0, 6870.0, 7039.0, 7444.0, 7705.0, 7716.0, 8499.0, 8898.0, 9039.0, 9043.0, 9134.0, 9200.0, 9341.0, 9444.0, 9516.0, 9525.0, 9528.0, 9650.0, 9728.0, 9734.0, 9738.0, 9779.0, 9897.0, 10026.0, 10042.0, 10314.0, 10617.0, 10971.0, 11123.0, 11183.0, 11340.0, 11342.0, 22875.0, 23041.0, 23052.0, 23091.0, 23122.0, 23321.0, 23678.0, 23788.0, 25793.0, 25983.0, 26578.0, 29970.0, 51125.0, 51228.0, 51474.0, 54108.0, 54407.0, 54463.0, 54790.0, 55032.0, 55075.0, 55117.0, 55144.0, 55314.0, 55704.0, 55788.0, 56650.0, 56913.0, 56990.0, 57035.0, 57132.0, 57471.0, 57547.0, 57645.0, 57698.0, 58480.0, 58493.0, 64422.0, 64762.0, 79598.0, 79956.0, 83737.0, 84188.0, 84281.0, 84775.0, 84890.0, 84938.0, 85458.0, 90141.0, 90355.0, 91775.0, 92737.0, 96459.0, 112399.0, 112574.0, 114792.0, 114876.0, 115752.0, 116461.0, 119392.0, 122060.0, 123283.0, 133022.0, 144811.0, 147007.0, 148103.0, 150737.0, 151011.0, 152756.0, 157753.0, 162681.0, 201725.0, 219287.0, 221035.0, 253260.0, 253639.0, 256435.0, 285527.0, 286827.0, 374986.0, 389524.0, 399694.0, 619279.0, 100101467.0 
```
