## Supplementary material for "Transcriptional and genetic sex differences for schizophrenia across the dorsolateral prefrontal cortex, hippocampus, and caudate nucleus": Data S4: GO_analysis_module_magenta.txt

```
GO:0006397 BP 8.91e-10  19/554   172/29107 D08 mRNA processing                          103.0, 104.0, 5566.0, 6651.0, 6830.0, 8563.0, 10262.0, 10291.0, 10594.0, 10658.0, 11044.0, 22984.0, 22985.0, 51593.0, 51755.0, 56259.0, 57466.0, 84530.0, 91603.0 
GO:0007156 BP 2.15e-08  17/554   166/29107 D05 homophilic cell adhesion via plasma membrane adhesion molecules 9746.0, 22883.0, 55714.0, 56097.0, 56099.0, 56102.0, 56103.0, 56108.0, 56110.0, 56111.0, 56113.0, 56134.0, 56142.0, 57463.0, 57863.0, 84966.0, 92211.0 
GO:0000398 BP 4.27e-07  16/554   181/29107 D11 mRNA splicing, via spliceosome           1659.0, 3550.0, 4670.0, 4858.0, 6626.0, 7536.0, 9128.0, 9343.0, 9733.0, 10262.0, 10291.0, 10594.0, 23450.0, 24144.0, 27339.0, 54883.0 
GO:1990535 BP 5.71e-07   5/554    10/29107 D07 neuron projection maintenance            351.0, 478.0, 1639.0, 3643.0, 4130.0 
GO:0007399 BP 1.36e-06  21/554   325/29107 D04 nervous system development               43.0, 91.0, 1128.0, 1400.0, 1639.0, 1949.0, 1995.0, 2033.0, 2931.0, 2937.0, 4209.0, 4900.0, 5528.0, 6695.0, 8289.0, 51412.0, 56134.0, 56142.0, 56896.0, 84530.0, 89797.0 
GO:0006886 BP 2.11e-06  19/554   280/29107 D06 intracellular protein transport          163.0, 379.0, 1173.0, 1211.0, 1314.0, 6396.0, 6812.0, 8120.0, 8907.0, 9632.0, 10961.0, 22820.0, 22895.0, 23339.0, 26276.0, 54732.0, 55633.0, 55823.0, 152579.0 
GO:0007409 BP 2.27e-06  10/554    78/29107 D09 axonogenesis                             60.0, 351.0, 1813.0, 4130.0, 4131.0, 5864.0, 10211.0, 10939.0, 57463.0, 114798.0 
GO:0060213 BP 2.78e-06   5/554    13/29107 D10 positive regulation of nuclear-transcribed mRNA poly(A) tail shortening 23019.0, 23112.0, 27161.0, 27327.0, 56478.0 
GO:1900273 BP 3.55e-06   6/554    23/29107 D09 positive regulation of long-term synaptic potentiation 135.0, 351.0, 1813.0, 4900.0, 5641.0, 6780.0 
GO:0008380 BP 4.48e-06  14/554   168/29107 D08 RNA splicing                             1659.0, 2521.0, 6651.0, 6830.0, 8563.0, 9128.0, 10262.0, 10594.0, 22985.0, 23450.0, 51755.0, 56259.0, 84530.0, 91603.0 
GO:0009987 BP 6.86e-06   3/554     3/29107 D01 cellular process                         351.0, 4131.0, 203068.0 
GO:0007611 BP 1.55e-05   8/554    59/29107 D05 learning or memory                       351.0, 2033.0, 2821.0, 5582.0, 6543.0, 23385.0, 80863.0, 84197.0 
GO:0000226 BP 2.62e-05  11/554   124/29107 D06 microtubule cytoskeleton organization    1400.0, 4130.0, 4131.0, 6651.0, 7277.0, 7283.0, 10579.0, 23387.0, 157922.0, 166614.0, 203068.0 
GO:0006338 BP 3.88e-05  10/554   107/29107 D05 chromatin remodeling                     60.0, 8289.0, 8607.0, 9031.0, 9682.0, 11176.0, 22880.0, 51412.0, 57459.0, 57680.0 
GO:0010506 BP 4.44e-05   8/554    68/29107 D06 regulation of autophagy                  2033.0, 5660.0, 9100.0, 9110.0, 9681.0, 10670.0, 79837.0, 140775.0 
GO:0032922 BP 4.44e-05   8/554    68/29107 D06 circadian regulation of gene expression  463.0, 1813.0, 1958.0, 4297.0, 8841.0, 9099.0, 22992.0, 148523.0 
GO:0045893 BP 4.72e-05  28/554   637/29107 D10 positive regulation of transcription, DNA-templated 463.0, 1387.0, 1958.0, 2033.0, 2521.0, 2547.0, 4088.0, 4297.0, 5469.0, 5705.0, 6615.0, 8289.0, 8607.0, 9221.0, 9442.0, 22809.0, 22924.0, 23054.0, 23636.0, 24149.0, 25805.0, 51412.0, 54870.0, 55809.0, 57658.0, 57680.0, 64764.0, 163732.0 
GO:0007420 BP 5.49e-05  15/554   237/29107 D04 brain development                        463.0, 2057.0, 2547.0, 4826.0, 5089.0, 5469.0, 5591.0, 23054.0, 26160.0, 55506.0, 57463.0, 57680.0, 84197.0, 85446.0, 388662.0 
GO:0006888 BP 5.74e-05  10/554   112/29107 D06 endoplasmic reticulum to Golgi vesicle-mediated transport 1314.0, 7415.0, 8729.0, 9632.0, 10525.0, 22820.0, 29959.0, 54732.0, 58485.0, 64764.0 
GO:0098884 BP 6.67e-05   3/554     5/29107 D09 postsynaptic neurotransmitter receptor internalization 163.0, 1173.0, 50632.0 
GO:0086064 BP 8.10e-05   4/554    13/29107 D04 cell communication by electrical coupling involved in cardiac conduction 476.0, 478.0, 775.0, 5566.0 
GO:0016020 CC 5.51e-36 134/554  2127/29107 D02 membrane                                 16.0, 43.0, 47.0, 60.0, 103.0, 109.0, 135.0, 163.0, 226.0, 309.0, 476.0, 478.0, 506.0, 705.0, 826.0, 832.0, 1128.0, 1211.0, 1314.0, 1639.0, 1650.0, 1718.0, 1759.0, 1778.0, 1798.0, 1861.0, 2030.0, 2547.0, 2583.0, 2677.0, 2733.0, 2734.0, 2778.0, 2821.0, 3163.0, 3482.0, 3615.0, 3643.0, 3703.0, 4173.0, 4249.0, 4363.0, 4670.0, 4684.0, 4691.0, 5007.0, 5093.0, 5297.0, 5469.0, 5493.0, 5496.0, 5566.0, 5591.0, 5704.0, 5705.0, 5717.0, 6184.0, 6543.0, 6709.0, 6734.0, 6780.0, 7248.0, 8079.0, 8165.0, 8602.0, 8607.0, 8729.0, 8907.0, 8925.0, 9099.0, 9110.0, 9343.0, 9491.0, 9777.0, 9793.0, 10061.0, 10197.0, 10211.0, 10525.0, 10528.0, 10540.0, 10594.0, 10658.0, 10961.0, 10989.0, 11128.0, 11273.0, 23019.0, 23154.0, 23185.0, 23193.0, 23215.0, 23250.0, 23310.0, 23339.0, 23344.0, 23367.0, 23385.0, 23505.0, 23511.0, 25789.0, 25921.0, 26003.0, 26100.0, 26999.0, 27044.0, 27161.0, 27339.0, 29959.0, 51479.0, 51596.0, 51604.0, 53349.0, 54623.0, 55226.0, 55275.0, 55341.0, 55714.0, 55764.0, 56259.0, 56478.0, 56897.0, 57062.0, 57136.0, 57689.0, 57707.0, 78991.0, 79869.0, 80346.0, 80863.0, 83658.0, 112476.0, 121665.0, 254531.0 
GO:0005654 CC 6.88e-33 180/554  3805/29107 D02 nucleoplasm                              47.0, 60.0, 103.0, 104.0, 211.0, 328.0, 463.0, 705.0, 1387.0, 1642.0, 1659.0, 1759.0, 1786.0, 1958.0, 2033.0, 2071.0, 2130.0, 2521.0, 2547.0, 2821.0, 2885.0, 3097.0, 3550.0, 3980.0, 4088.0, 4173.0, 4209.0, 4297.0, 4670.0, 4691.0, 4692.0, 4720.0, 4779.0, 4839.0, 5007.0, 5093.0, 5430.0, 5469.0, 5496.0, 5514.0, 5528.0, 5546.0, 5566.0, 5580.0, 5591.0, 5704.0, 5705.0, 5714.0, 5717.0, 6294.0, 6396.0, 6615.0, 6626.0, 6668.0, 6749.0, 6773.0, 6812.0, 6830.0, 6932.0, 6942.0, 7014.0, 7415.0, 7536.0, 7727.0, 7874.0, 8021.0, 8289.0, 8479.0, 8563.0, 8602.0, 8607.0, 8841.0, 9031.0, 9099.0, 9100.0, 9128.0, 9221.0, 9329.0, 9343.0, 9442.0, 9491.0, 9533.0, 9587.0, 9656.0, 9682.0, 9698.0, 9730.0, 9733.0, 10197.0, 10262.0, 10291.0, 10482.0, 10528.0, 10579.0, 10594.0, 10618.0, 10658.0, 10726.0, 10849.0, 10978.0, 11044.0, 11128.0, 11143.0, 11198.0, 11332.0, 22809.0, 22880.0, 22984.0, 22985.0, 22992.0, 23013.0, 23054.0, 23112.0, 23126.0, 23248.0, 23310.0, 23450.0, 23636.0, 24144.0, 24149.0, 25942.0, 26100.0, 27161.0, 27327.0, 27339.0, 28987.0, 29105.0, 29959.0, 51400.0, 51493.0, 51593.0, 51755.0, 54623.0, 54663.0, 54870.0, 54883.0, 55226.0, 55341.0, 55506.0, 55731.0, 55748.0, 55809.0, 55968.0, 56160.0, 56252.0, 56259.0, 56915.0, 57414.0, 57459.0, 57466.0, 57510.0, 57634.0, 57649.0, 57680.0, 57707.0, 57727.0, 60528.0, 64764.0, 64768.0, 64783.0, 64858.0, 65123.0, 65264.0, 78986.0, 79697.0, 79837.0, 79869.0, 84271.0, 84867.0, 89797.0, 91603.0, 91782.0, 116092.0, 117246.0, 133522.0, 140775.0, 163732.0, 171023.0, 221955.0, 283489.0 
GO:0005829 CC 1.32e-20 192/554  5294/29107 D02 cytosol                                  16.0, 47.0, 60.0, 91.0, 104.0, 163.0, 211.0, 226.0, 351.0, 535.0, 705.0, 794.0, 826.0, 832.0, 833.0, 1173.0, 1211.0, 1314.0, 1381.0, 1400.0, 1639.0, 1659.0, 1718.0, 1725.0, 1778.0, 1795.0, 1861.0, 2033.0, 2185.0, 2547.0, 2733.0, 2778.0, 2821.0, 2885.0, 2931.0, 2937.0, 3035.0, 3069.0, 3300.0, 3615.0, 3797.0, 4088.0, 4130.0, 4131.0, 4297.0, 4323.0, 4684.0, 4692.0, 4779.0, 4849.0, 4900.0, 5007.0, 5093.0, 5202.0, 5297.0, 5306.0, 5315.0, 5493.0, 5528.0, 5566.0, 5580.0, 5582.0, 5591.0, 5704.0, 5705.0, 5714.0, 5717.0, 5864.0, 5923.0, 6184.0, 6301.0, 6396.0, 6615.0, 6709.0, 6730.0, 6773.0, 6780.0, 6812.0, 7070.0, 7109.0, 7248.0, 7277.0, 7283.0, 7415.0, 7726.0, 7727.0, 7874.0, 7879.0, 8021.0, 8165.0, 8567.0, 8607.0, 8662.0, 8729.0, 8841.0, 8907.0, 8925.0, 9100.0, 9110.0, 9343.0, 9442.0, 9491.0, 9533.0, 9632.0, 9681.0, 9682.0, 9698.0, 9793.0, 9870.0, 9887.0, 9901.0, 10197.0, 10369.0, 10395.0, 10482.0, 10540.0, 10552.0, 10574.0, 10579.0, 10670.0, 10726.0, 10849.0, 10978.0, 11128.0, 11143.0, 11176.0, 11273.0, 11332.0, 22809.0, 22820.0, 22844.0, 22880.0, 22895.0, 22984.0, 22985.0, 23019.0, 23054.0, 23112.0, 23126.0, 23154.0, 23178.0, 23185.0, 23215.0, 23511.0, 24149.0, 25999.0, 26100.0, 26267.0, 26276.0, 26999.0, 27044.0, 27161.0, 27304.0, 27327.0, 28987.0, 29062.0, 30845.0, 51479.0, 51493.0, 55181.0, 55275.0, 55341.0, 55585.0, 55748.0, 55809.0, 55844.0, 55968.0, 56252.0, 56259.0, 56478.0, 56896.0, 56915.0, 57510.0, 57658.0, 57707.0, 58485.0, 60528.0, 60673.0, 64768.0, 65264.0, 79094.0, 79837.0, 79969.0, 84067.0, 84152.0, 84271.0, 84649.0, 91782.0, 113146.0, 133522.0, 144165.0, 203068.0 
GO:0005634 CC 2.24e-17 185/554  5371/29107 D05 nucleus                                  43.0, 60.0, 103.0, 104.0, 226.0, 328.0, 463.0, 506.0, 794.0, 1387.0, 1400.0, 1431.0, 1639.0, 1642.0, 1659.0, 1718.0, 1786.0, 1838.0, 1958.0, 2033.0, 2071.0, 2130.0, 2185.0, 2521.0, 2547.0, 2794.0, 2885.0, 2931.0, 3069.0, 3097.0, 3300.0, 3420.0, 3550.0, 3615.0, 4088.0, 4173.0, 4209.0, 4297.0, 4313.0, 4323.0, 4670.0, 4691.0, 4692.0, 4779.0, 4849.0, 4858.0, 4900.0, 5089.0, 5093.0, 5202.0, 5306.0, 5315.0, 5430.0, 5469.0, 5496.0, 5514.0, 5528.0, 5546.0, 5566.0, 5580.0, 5582.0, 5591.0, 5704.0, 5705.0, 5714.0, 5717.0, 5798.0, 6294.0, 6301.0, 6615.0, 6932.0, 6942.0, 7014.0, 7248.0, 7283.0, 7415.0, 7536.0, 7726.0, 7727.0, 7874.0, 8079.0, 8289.0, 8479.0, 8563.0, 8607.0, 8841.0, 9100.0, 9128.0, 9343.0, 9442.0, 9587.0, 9656.0, 9682.0, 9730.0, 9733.0, 9887.0, 9898.0, 10197.0, 10262.0, 10277.0, 10291.0, 10395.0, 10482.0, 10552.0, 10594.0, 10658.0, 10670.0, 10978.0, 11044.0, 11143.0, 22809.0, 22850.0, 22880.0, 22883.0, 22984.0, 22985.0, 23013.0, 23019.0, 23039.0, 23054.0, 23126.0, 23132.0, 23178.0, 23450.0, 23648.0, 25942.0, 25999.0, 26011.0, 26999.0, 27044.0, 27161.0, 27339.0, 30845.0, 51412.0, 51493.0, 51603.0, 51755.0, 54663.0, 54870.0, 54883.0, 54993.0, 55226.0, 55585.0, 55734.0, 55809.0, 55968.0, 56160.0, 56252.0, 56259.0, 56478.0, 56897.0, 57451.0, 57466.0, 57510.0, 57649.0, 57658.0, 57680.0, 57693.0, 60528.0, 64110.0, 64764.0, 64768.0, 64783.0, 65123.0, 65264.0, 78986.0, 79697.0, 79869.0, 81875.0, 84152.0, 84271.0, 84530.0, 84893.0, 85446.0, 91603.0, 113146.0, 114991.0, 116092.0, 133522.0, 144165.0, 148523.0, 163732.0, 203068.0, 283489.0, 342945.0 
GO:0005737 CC 3.75e-15 163/554  4713/29107 D02 cytoplasm                                16.0, 60.0, 103.0, 104.0, 109.0, 309.0, 328.0, 351.0, 379.0, 463.0, 491.0, 705.0, 775.0, 833.0, 1314.0, 1387.0, 1639.0, 1642.0, 1718.0, 1725.0, 1759.0, 1838.0, 1958.0, 2130.0, 2185.0, 2733.0, 2885.0, 2931.0, 3035.0, 3069.0, 3550.0, 3615.0, 3980.0, 4088.0, 4130.0, 4209.0, 4323.0, 4670.0, 4826.0, 4858.0, 5007.0, 5093.0, 5202.0, 5297.0, 5306.0, 5315.0, 5430.0, 5493.0, 5496.0, 5566.0, 5580.0, 5641.0, 5705.0, 6301.0, 6615.0, 6695.0, 6780.0, 6812.0, 7248.0, 7277.0, 7283.0, 7286.0, 7415.0, 7726.0, 8079.0, 8455.0, 8522.0, 8563.0, 8567.0, 8841.0, 8925.0, 9099.0, 9100.0, 9110.0, 9221.0, 9568.0, 9587.0, 9698.0, 9730.0, 9733.0, 9793.0, 9870.0, 9887.0, 9898.0, 9901.0, 10197.0, 10277.0, 10395.0, 10482.0, 10528.0, 10540.0, 10574.0, 10579.0, 10653.0, 10658.0, 10670.0, 10726.0, 10982.0, 22880.0, 22924.0, 23039.0, 23126.0, 23178.0, 23339.0, 23353.0, 23367.0, 23387.0, 23428.0, 23636.0, 24144.0, 25778.0, 25805.0, 25861.0, 25999.0, 26001.0, 26011.0, 26267.0, 26276.0, 26999.0, 27161.0, 27242.0, 27304.0, 27339.0, 29105.0, 29959.0, 30845.0, 50865.0, 51493.0, 51593.0, 51603.0, 54623.0, 54870.0, 55764.0, 56160.0, 56478.0, 56915.0, 57510.0, 57707.0, 64858.0, 65123.0, 78986.0, 79094.0, 79869.0, 81788.0, 83442.0, 83658.0, 83660.0, 84152.0, 84271.0, 84926.0, 85364.0, 113146.0, 140775.0, 157922.0, 163732.0, 166614.0, 203068.0, 283489.0, 376267.0, 387856.0, 399979.0, 100462981.0, 100463486.0 
GO:0098978 CC 4.07e-13  31/554   332/29107 D04 glutamatergic synapse                    60.0, 135.0, 163.0, 491.0, 1128.0, 1173.0, 1759.0, 1813.0, 1949.0, 2185.0, 2563.0, 2899.0, 4900.0, 6780.0, 6812.0, 7415.0, 9746.0, 9900.0, 10211.0, 10368.0, 10369.0, 22883.0, 50632.0, 57689.0, 79012.0, 80863.0, 84152.0, 112476.0, 114798.0, 347730.0, 388662.0 
GO:0070062 CC 4.21e-11  87/554  2169/29107 D06 extracellular exosome                    16.0, 47.0, 60.0, 226.0, 238.0, 309.0, 351.0, 476.0, 491.0, 506.0, 535.0, 826.0, 832.0, 1173.0, 1314.0, 1431.0, 1642.0, 1759.0, 1778.0, 1861.0, 2734.0, 2778.0, 2806.0, 2821.0, 2885.0, 2937.0, 3482.0, 3615.0, 3643.0, 4249.0, 4363.0, 4670.0, 4691.0, 5093.0, 5297.0, 5306.0, 5315.0, 5493.0, 5566.0, 5580.0, 5641.0, 5660.0, 5705.0, 6301.0, 6396.0, 6709.0, 6734.0, 6780.0, 6812.0, 7070.0, 7277.0, 7415.0, 7879.0, 8455.0, 8607.0, 8662.0, 8907.0, 10211.0, 10493.0, 10525.0, 10540.0, 10552.0, 10574.0, 11041.0, 11332.0, 23013.0, 23193.0, 23385.0, 25813.0, 26999.0, 27044.0, 27161.0, 29105.0, 50865.0, 51479.0, 51596.0, 54732.0, 55118.0, 55506.0, 55748.0, 57535.0, 57699.0, 78986.0, 79837.0, 83442.0, 203068.0, 376267.0 
GO:0030425 CC 8.31e-10  30/554   422/29107 D05 dendrite                                 135.0, 775.0, 794.0, 1128.0, 1813.0, 1838.0, 2185.0, 2563.0, 2899.0, 3737.0, 4130.0, 4131.0, 5582.0, 6543.0, 6780.0, 7070.0, 9746.0, 9900.0, 10368.0, 23154.0, 23208.0, 25921.0, 26504.0, 27161.0, 56896.0, 57451.0, 57463.0, 57657.0, 80262.0, 140679.0 
GO:0016607 CC 1.89e-09  29/554   411/29107 D03 nuclear speck                            328.0, 535.0, 2057.0, 3550.0, 5093.0, 5546.0, 5566.0, 6651.0, 9128.0, 9343.0, 9733.0, 10291.0, 10482.0, 10594.0, 11176.0, 11273.0, 22985.0, 24144.0, 27339.0, 51755.0, 54883.0, 56252.0, 56478.0, 57459.0, 57634.0, 64783.0, 79595.0, 84271.0, 91603.0 
GO:0005794 CC 1.45e-08  47/554   988/29107 D05 Golgi apparatus                          43.0, 109.0, 351.0, 476.0, 478.0, 535.0, 1759.0, 2583.0, 2734.0, 2885.0, 3482.0, 4249.0, 5007.0, 5798.0, 8120.0, 8720.0, 8729.0, 8841.0, 8925.0, 9382.0, 9777.0, 10317.0, 10618.0, 11041.0, 11044.0, 22820.0, 22895.0, 23193.0, 23385.0, 26003.0, 26276.0, 27327.0, 53349.0, 54732.0, 55275.0, 57414.0, 57451.0, 58485.0, 78986.0, 79683.0, 79969.0, 85462.0, 121665.0, 149175.0, 222865.0, 376267.0, 400451.0 
GO:0005886 CC 1.93e-08 136/554  4500/29107 D03 plasma membrane                          40.0, 43.0, 47.0, 60.0, 91.0, 109.0, 135.0, 163.0, 238.0, 351.0, 379.0, 476.0, 478.0, 491.0, 506.0, 535.0, 775.0, 826.0, 1128.0, 1173.0, 1211.0, 1650.0, 1759.0, 1804.0, 1813.0, 1838.0, 1944.0, 1949.0, 2030.0, 2057.0, 2130.0, 2583.0, 2734.0, 2806.0, 2821.0, 2847.0, 2885.0, 2899.0, 3036.0, 3069.0, 3163.0, 3482.0, 3643.0, 3737.0, 4088.0, 4131.0, 4313.0, 4323.0, 4363.0, 4684.0, 5007.0, 5297.0, 5493.0, 5580.0, 5582.0, 5660.0, 5798.0, 5864.0, 5923.0, 6543.0, 6709.0, 6773.0, 6780.0, 6786.0, 6812.0, 7070.0, 7248.0, 7727.0, 7879.0, 8455.0, 8522.0, 8567.0, 8841.0, 8907.0, 9568.0, 9793.0, 9900.0, 9990.0, 10211.0, 10368.0, 10369.0, 10579.0, 10618.0, 10653.0, 11120.0, 22844.0, 22985.0, 23025.0, 23208.0, 23250.0, 23344.0, 23385.0, 23428.0, 25805.0, 25861.0, 25921.0, 25999.0, 26011.0, 26470.0, 26504.0, 27242.0, 30845.0, 51310.0, 53916.0, 54870.0, 55959.0, 55968.0, 57156.0, 57419.0, 57451.0, 57468.0, 57535.0, 57657.0, 57689.0, 57699.0, 57863.0, 79012.0, 79837.0, 81035.0, 83660.0, 83873.0, 91584.0, 91663.0, 112476.0, 113146.0, 114798.0, 121665.0, 124925.0, 140679.0, 145270.0, 152579.0, 221061.0, 221955.0, 376267.0, 400451.0, 440435.0 
GO:0098982 CC 3.80e-08  11/554    65/29107 D04 GABA-ergic synapse                       491.0, 1813.0, 2563.0, 9746.0, 9900.0, 10211.0, 22883.0, 114798.0, 140679.0, 347730.0, 388662.0 
GO:0030424 CC 5.76e-08  23/554   318/29107 D05 axon                                     60.0, 351.0, 476.0, 478.0, 1639.0, 1813.0, 2563.0, 2899.0, 2931.0, 3643.0, 3737.0, 4130.0, 4131.0, 4900.0, 5864.0, 6543.0, 6812.0, 8567.0, 23208.0, 27242.0, 55714.0, 79969.0, 347730.0 
GO:0043204 CC 6.54e-08  16/554   158/29107 D02 perikaryon                               351.0, 775.0, 1400.0, 1813.0, 2521.0, 2806.0, 2899.0, 3737.0, 4131.0, 4692.0, 5798.0, 6543.0, 23154.0, 23208.0, 57463.0, 57699.0 
GO:0045202 CC 7.90e-08  26/554   403/29107 D03 synapse                                  43.0, 60.0, 104.0, 351.0, 478.0, 794.0, 1128.0, 1759.0, 1838.0, 2563.0, 4130.0, 4131.0, 5798.0, 6543.0, 6750.0, 8662.0, 9990.0, 22895.0, 23208.0, 25861.0, 26999.0, 57451.0, 57468.0, 83660.0, 114798.0, 145270.0 
GO:0005887 CC 1.01e-07  57/554  1403/29107 D04 integral component of plasma membrane    40.0, 91.0, 109.0, 135.0, 238.0, 351.0, 491.0, 775.0, 1128.0, 1813.0, 1949.0, 2030.0, 2057.0, 2563.0, 2847.0, 2899.0, 3036.0, 3482.0, 3643.0, 3737.0, 4323.0, 4363.0, 6543.0, 6786.0, 7070.0, 8455.0, 8506.0, 9568.0, 9990.0, 11120.0, 23250.0, 23385.0, 23428.0, 26011.0, 27242.0, 50632.0, 51310.0, 55714.0, 56097.0, 56099.0, 56102.0, 56103.0, 56108.0, 56110.0, 56111.0, 56113.0, 56134.0, 56142.0, 57419.0, 57451.0, 57468.0, 57535.0, 57657.0, 91584.0, 92211.0, 222865.0, 388662.0 
GO:0043025 CC 3.92e-07  23/554   354/29107 D03 neuronal cell body                       40.0, 135.0, 478.0, 1639.0, 2185.0, 2563.0, 2931.0, 4130.0, 4131.0, 4900.0, 5798.0, 6543.0, 6750.0, 6780.0, 9900.0, 23154.0, 25861.0, 26504.0, 56896.0, 57468.0, 57657.0, 84152.0, 124925.0 
GO:0048471 CC 4.05e-07  35/554   713/29107 D02 perinuclear region of cytoplasm          43.0, 309.0, 328.0, 351.0, 535.0, 1113.0, 2185.0, 2521.0, 3482.0, 4131.0, 5007.0, 5566.0, 5580.0, 5582.0, 5641.0, 5864.0, 6812.0, 7248.0, 7415.0, 9099.0, 9491.0, 9681.0, 23208.0, 26276.0, 26999.0, 30845.0, 53349.0, 53916.0, 55275.0, 56897.0, 57414.0, 79654.0, 84649.0, 124925.0, 376267.0 
GO:0000781 CC 4.60e-07  15/554   160/29107 D03 chromosome, telomeric region             328.0, 1642.0, 2547.0, 4173.0, 5514.0, 5591.0, 7014.0, 8563.0, 24144.0, 55226.0, 55506.0, 56160.0, 56897.0, 64858.0, 80335.0 
GO:0008021 CC 8.21e-07  13/554   125/29107 D09 synaptic vesicle                         351.0, 1759.0, 1861.0, 5864.0, 9900.0, 22895.0, 23208.0, 23385.0, 54732.0, 55530.0, 112476.0, 376267.0, 388662.0 
GO:0005730 CC 1.10e-06  48/554  1187/29107 D05 nucleolus                                103.0, 104.0, 328.0, 379.0, 705.0, 2130.0, 2547.0, 2733.0, 2885.0, 4670.0, 4691.0, 4839.0, 5007.0, 5469.0, 5591.0, 6730.0, 6749.0, 8479.0, 8602.0, 9221.0, 9442.0, 9587.0, 9793.0, 9875.0, 10262.0, 10528.0, 10849.0, 11044.0, 11176.0, 22984.0, 23185.0, 23450.0, 24144.0, 25942.0, 54663.0, 55226.0, 55661.0, 56915.0, 57062.0, 57707.0, 64768.0, 79697.0, 80335.0, 81875.0, 116092.0, 117246.0, 161424.0, 654319.0 
GO:0005681 CC 1.15e-06  11/554    90/29107 D03 spliceosomal complex                     1659.0, 4670.0, 4691.0, 6626.0, 7536.0, 9128.0, 10262.0, 10291.0, 24144.0, 56259.0, 91603.0 
GO:0030672 CC 1.39e-06  10/554    74/29107 D08 synaptic vesicle membrane                1211.0, 1813.0, 9900.0, 22895.0, 23025.0, 55530.0, 80262.0, 80863.0, 112476.0, 140679.0 
GO:0010494 CC 1.78e-06  10/554    76/29107 D07 cytoplasmic stress granule               6780.0, 7415.0, 9698.0, 9898.0, 10482.0, 10658.0, 11273.0, 23185.0, 23215.0, 23367.0 
GO:0005765 CC 1.82e-06  21/554   331/29107 D07 lysosomal membrane                       309.0, 533.0, 535.0, 1173.0, 5660.0, 6396.0, 7879.0, 8907.0, 9681.0, 10211.0, 10670.0, 23208.0, 23250.0, 23339.0, 23385.0, 26276.0, 51479.0, 55823.0, 57535.0, 57707.0, 221955.0 
GO:0005721 CC 2.66e-06   6/554    22/29107 D04 pericentric heterochromatin              1786.0, 6615.0, 9031.0, 9682.0, 23310.0, 114991.0 
GO:0099061 CC 3.16e-06   8/554    48/29107 D08 integral component of postsynaptic density membrane 1128.0, 1949.0, 9746.0, 10368.0, 10369.0, 22883.0, 57689.0, 114798.0 
GO:0005874 CC 5.23e-06  19/554   298/29107 D06 microtubule                              1639.0, 1759.0, 1778.0, 2931.0, 3797.0, 4130.0, 4131.0, 6786.0, 7277.0, 7283.0, 10540.0, 10574.0, 10726.0, 29105.0, 79969.0, 83658.0, 85462.0, 157922.0, 203068.0 
GO:0048786 CC 7.90e-06   7/554    39/29107 D02 presynaptic active zone                  135.0, 351.0, 5864.0, 9900.0, 10211.0, 23025.0, 140679.0 
GO:0043005 CC 9.03e-06  20/554   338/29107 D04 neuron projection                        794.0, 1639.0, 2563.0, 2821.0, 2847.0, 4130.0, 4684.0, 5923.0, 9568.0, 9900.0, 22895.0, 23025.0, 23208.0, 26011.0, 26999.0, 55714.0, 57451.0, 57468.0, 57699.0, 140679.0 
GO:0030426 CC 1.03e-05  12/554   134/29107 D03 growth cone                              1314.0, 1400.0, 1861.0, 2185.0, 4131.0, 5923.0, 7070.0, 7248.0, 10540.0, 25861.0, 57451.0, 347730.0 
GO:0005789 CC 1.99e-05  39/554   973/29107 D04 endoplasmic reticulum membrane           1314.0, 1650.0, 1718.0, 1798.0, 2677.0, 3163.0, 3703.0, 3737.0, 4779.0, 5007.0, 6184.0, 6396.0, 6734.0, 6786.0, 7415.0, 8720.0, 9632.0, 9746.0, 10195.0, 22820.0, 22883.0, 23065.0, 23250.0, 23344.0, 26003.0, 26470.0, 51604.0, 53349.0, 54732.0, 57535.0, 60673.0, 64764.0, 79683.0, 80346.0, 84197.0, 84649.0, 84867.0, 254531.0, 387521.0 
GO:0042470 CC 2.15e-05  10/554   100/29107 D08 melanosome                               309.0, 476.0, 535.0, 4323.0, 6184.0, 10211.0, 10961.0, 23193.0, 23385.0, 27044.0 
GO:0071005 CC 4.28e-05   7/554    50/29107 D05 U2-type precatalytic spliceosome         3550.0, 9128.0, 9343.0, 10262.0, 10291.0, 10594.0, 23450.0 
GO:0043197 CC 5.02e-05  12/554   157/29107 D06 dendritic spine                          40.0, 351.0, 1813.0, 2185.0, 4131.0, 5566.0, 6543.0, 22895.0, 23208.0, 57451.0, 112476.0, 124925.0 
GO:0035371 CC 6.21e-05   5/554    23/29107 D03 microtubule plus-end                     1639.0, 9793.0, 10982.0, 22924.0, 25999.0 
GO:0005795 CC 6.51e-05   6/554    37/29107 D04 Golgi stack                              8720.0, 8729.0, 25999.0, 53349.0, 55959.0, 55968.0 
GO:0005783 CC 6.76e-05  39/554  1042/29107 D05 endoplasmic reticulum                    328.0, 351.0, 476.0, 478.0, 1650.0, 1718.0, 1861.0, 5580.0, 6184.0, 6730.0, 6780.0, 6786.0, 7070.0, 7415.0, 9491.0, 9900.0, 10195.0, 10317.0, 10525.0, 10961.0, 22820.0, 23250.0, 23344.0, 23385.0, 53349.0, 54732.0, 55341.0, 55959.0, 57451.0, 58485.0, 64764.0, 79683.0, 79837.0, 80346.0, 84649.0, 124925.0, 254531.0, 347730.0, 387521.0 
GO:0099056 CC 7.11e-05   7/554    54/29107 D06 integral component of presynaptic membrane 135.0, 1128.0, 1813.0, 1949.0, 3737.0, 23385.0, 112476.0 
GO:0030688 CC 8.10e-05   4/554    13/29107 D04 preribosome, small subunit precursor     705.0, 28987.0, 117246.0, 161424.0 
GO:0098839 CC 1.02e-04   6/554    40/29107 D06 postsynaptic density membrane            491.0, 775.0, 10368.0, 10369.0, 80863.0, 112476.0 
GO:0060077 CC 1.12e-04   4/554    14/29107 D04 inhibitory synapse                       1838.0, 23208.0, 84966.0, 140679.0 
GO:0005694 CC 1.18e-04  13/554   198/29107 D05 chromosome                               705.0, 2033.0, 4691.0, 5430.0, 7874.0, 9656.0, 10849.0, 11143.0, 55661.0, 55968.0, 91603.0, 116092.0, 117246.0 
GO:0032809 CC 1.68e-04   5/554    28/29107 D03 neuronal cell body membrane              478.0, 3643.0, 3737.0, 7070.0, 57463.0 
GO:0071013 CC 2.18e-04   8/554    85/29107 D04 catalytic step 2 spliceosome             1659.0, 4670.0, 9343.0, 10291.0, 10594.0, 23450.0, 24144.0, 27339.0 
GO:0030897 CC 2.27e-04   3/554     7/29107 D03 HOPS complex                             23339.0, 26276.0, 55823.0 
GO:0030141 CC 2.37e-04   8/554    86/29107 D08 secretory granule                        1113.0, 1114.0, 1861.0, 5798.0, 6812.0, 22895.0, 23105.0, 152579.0 
GO:0097440 CC 2.54e-04   4/554    17/29107 D06 apical dendrite                          2185.0, 2931.0, 4131.0, 124925.0 
GO:0022624 CC 2.54e-04   4/554    17/29107 D02 proteasome accessory complex             5704.0, 5705.0, 5714.0, 5717.0 
GO:0014069 CC 3.03e-04  14/554   247/29107 D04 postsynaptic density                     135.0, 476.0, 775.0, 832.0, 1813.0, 1838.0, 2185.0, 4131.0, 4900.0, 5582.0, 6543.0, 6695.0, 7248.0, 23208.0 
GO:0016442 CC 3.21e-04   4/554    18/29107 D04 RISC complex                             27044.0, 27161.0, 27327.0, 57510.0 
GO:0032991 CC 3.48e-04  26/554   643/29107 D01 protein-containing complex               60.0, 238.0, 476.0, 1642.0, 2547.0, 2806.0, 4692.0, 5018.0, 5591.0, 5864.0, 6812.0, 7248.0, 7415.0, 7874.0, 9100.0, 9746.0, 9793.0, 22844.0, 22895.0, 23065.0, 26100.0, 26504.0, 51593.0, 57459.0, 57680.0, 203068.0 
GO:0044327 CC 3.58e-04   3/554     8/29107 D02 dendritic spine head                     2521.0, 4900.0, 84152.0 
GO:0044316 CC 3.62e-04   2/554     2/29107 D04 cone cell pedicle                        57657.0, 140679.0 
GO:0035101 CC 3.62e-04   2/554     2/29107 D04 FACT complex                             6749.0, 11198.0 
GO:1990730 CC 3.62e-04   2/554     2/29107 D02 VCP-NSFL1C complex                       7415.0, 55968.0 
GO:0098794 CC 4.35e-04   8/554    94/29107 D02 postsynapse                              163.0, 1173.0, 2030.0, 2931.0, 6543.0, 6812.0, 23154.0, 388662.0 
GO:0005667 CC 4.42e-04  12/554   198/29107 D02 transcription regulator complex          328.0, 463.0, 1387.0, 2033.0, 2547.0, 4088.0, 5089.0, 5591.0, 9442.0, 22809.0, 23054.0, 55809.0 
GO:0016604 CC 4.87e-04  16/554   321/29107 D02 nuclear body                             463.0, 1387.0, 1659.0, 5514.0, 6932.0, 6942.0, 7014.0, 7536.0, 7874.0, 9031.0, 9656.0, 51593.0, 55341.0, 64858.0, 83442.0, 283489.0 
GO:0035267 CC 4.94e-04   4/554    20/29107 D09 NuA4 histone acetyltransferase complex   60.0, 8607.0, 51412.0, 57634.0 
GO:0000502 CC 4.98e-04   6/554    53/29107 D05 proteasome complex                       5704.0, 5705.0, 5714.0, 5717.0, 7415.0, 10197.0 
GO:0005768 CC 5.89e-04  15/554   295/29107 D07 endosome                                 351.0, 476.0, 2885.0, 3482.0, 5798.0, 5864.0, 9110.0, 10211.0, 10618.0, 50632.0, 51479.0, 53916.0, 55823.0, 83873.0, 376267.0 
GO:0043679 CC 6.71e-04   6/554    56/29107 D03 axon terminus                            1128.0, 1813.0, 3737.0, 5798.0, 6543.0, 112476.0 
GO:0098685 CC 7.17e-04   7/554    78/29107 D04 Schaffer collateral - CA1 synapse        60.0, 832.0, 1128.0, 10368.0, 10369.0, 23208.0, 57689.0 
GO:1990904 CC 7.29e-04  10/554   153/29107 D02 ribonucleoprotein complex                60.0, 1995.0, 4670.0, 4691.0, 8607.0, 9343.0, 10658.0, 23636.0, 27161.0, 51593.0 
GO:0005881 CC 7.38e-04   6/554    57/29107 D07 cytoplasmic microtubule                  1778.0, 7283.0, 10982.0, 80346.0, 85462.0, 145483.0 
GO:0005641 CC 7.45e-04   3/554    10/29107 D06 nuclear envelope lumen                   351.0, 3482.0, 203068.0 
GO:0005929 CC 7.45e-04  12/554   210/29107 D04 cilium                                   109.0, 1813.0, 2847.0, 3797.0, 5315.0, 26160.0, 29105.0, 55764.0, 83658.0, 85462.0, 145483.0, 376267.0 
GO:0036464 CC 8.99e-04   7/554    81/29107 D06 cytoplasmic ribonucleoprotein granule    60.0, 4691.0, 5093.0, 6780.0, 27161.0, 84271.0, 203068.0 
GO:0000139 CC 1.13e-03  23/554   587/29107 D05 Golgi membrane                           1314.0, 1718.0, 1813.0, 2583.0, 2734.0, 4249.0, 4684.0, 5007.0, 8720.0, 8729.0, 8907.0, 9382.0, 9746.0, 10317.0, 11041.0, 22820.0, 22883.0, 25789.0, 26003.0, 54732.0, 57414.0, 149175.0, 222865.0 
GO:0000407 CC 1.20e-03   4/554    25/29107 D02 phagophore assembly site                 26100.0, 53349.0, 60673.0, 80262.0 
GO:0008250 CC 1.33e-03   3/554    12/29107 D04 oligosaccharyltransferase complex        1650.0, 3703.0, 6184.0 
GO:0048787 CC 1.33e-03   3/554    12/29107 D05 presynaptic active zone membrane         6812.0, 8506.0, 23208.0 
GO:0071006 CC 1.33e-03   3/554    12/29107 D05 U2-type catalytic step 1 spliceosome     10594.0, 27339.0, 54883.0 
GO:0005770 CC 1.35e-03   9/554   138/29107 D08 late endosome                            3482.0, 3643.0, 5641.0, 5660.0, 7879.0, 23339.0, 26276.0, 55823.0, 57535.0 
GO:0045211 CC 1.41e-03   9/554   139/29107 D05 postsynaptic membrane                    2899.0, 4900.0, 9568.0, 9746.0, 22883.0, 22895.0, 57451.0, 84966.0, 221955.0 
GO:0010008 CC 1.46e-03  12/554   227/29107 D06 endosome membrane                        533.0, 535.0, 3482.0, 3643.0, 7879.0, 23154.0, 23385.0, 30845.0, 51479.0, 55275.0, 83873.0, 376267.0 
GO:0036477 CC 1.70e-03   3/554    13/29107 D02 somatodendritic compartment              4131.0, 10368.0, 10369.0 
GO:0035578 CC 1.78e-03   7/554    91/29107 D07 azurophil granule lumen                  47.0, 1778.0, 5580.0, 7415.0, 10493.0, 58485.0, 203068.0 
GO:0000932 CC 2.02e-03   7/554    93/29107 D07 P-body                                   4849.0, 9698.0, 23019.0, 23112.0, 27161.0, 27327.0, 56478.0 
GO:0030133 CC 2.02e-03   7/554    93/29107 D07 transport vesicle                        1113.0, 1314.0, 3482.0, 10618.0, 10961.0, 22820.0, 54732.0 
GO:0060342 CC 2.12e-03   2/554     4/29107 D04 photoreceptor inner segment membrane     476.0, 478.0 
GO:0061574 CC 2.12e-03   2/554     4/29107 D02 ASAP complex                             9733.0, 22985.0 
GO:0031594 CC 2.17e-03   6/554    70/29107 D04 neuromuscular junction                   43.0, 351.0, 5566.0, 6695.0, 9900.0, 23025.0 
GO:0030176 CC 2.25e-03   8/554   121/29107 D05 integral component of endoplasmic reticulum membrane 1798.0, 6786.0, 10237.0, 23065.0, 23344.0, 51604.0, 57414.0, 84649.0 
GO:0097730 CC 2.40e-03   4/554    30/29107 D05 non-motile cilium                        1813.0, 2847.0, 7283.0, 55764.0 
GO:0071007 CC 2.40e-03   4/554    30/29107 D05 U2-type catalytic step 2 spliceosome     1659.0, 9343.0, 10594.0, 27339.0 
GO:0005811 CC 2.42e-03   7/554    96/29107 D05 lipid droplet                            7248.0, 7415.0, 7879.0, 8729.0, 27339.0, 53349.0, 84649.0 
GO:0005515 MF 3.59e-56 418/554 12418/29107 D02 protein binding                          40.0, 43.0, 47.0, 60.0, 91.0, 103.0, 104.0, 135.0, 163.0, 211.0, 226.0, 238.0, 309.0, 328.0, 351.0, 379.0, 463.0, 476.0, 478.0, 491.0, 506.0, 533.0, 535.0, 705.0, 775.0, 826.0, 832.0, 833.0, 1114.0, 1128.0, 1173.0, 1211.0, 1314.0, 1381.0, 1387.0, 1400.0, 1639.0, 1642.0, 1650.0, 1659.0, 1718.0, 1725.0, 1759.0, 1778.0, 1786.0, 1795.0, 1798.0, 1813.0, 1838.0, 1861.0, 1944.0, 1949.0, 1958.0, 2006.0, 2033.0, 2057.0, 2071.0, 2130.0, 2185.0, 2521.0, 2547.0, 2563.0, 2733.0, 2778.0, 2821.0, 2885.0, 2931.0, 2937.0, 3036.0, 3069.0, 3163.0, 3300.0, 3482.0, 3550.0, 3615.0, 3643.0, 3703.0, 3737.0, 3797.0, 3914.0, 3980.0, 4088.0, 4130.0, 4131.0, 4173.0, 4209.0, 4297.0, 4313.0, 4323.0, 4670.0, 4684.0, 4691.0, 4692.0, 4720.0, 4779.0, 4839.0, 4849.0, 5007.0, 5018.0, 5089.0, 5093.0, 5202.0, 5297.0, 5306.0, 5315.0, 5430.0, 5469.0, 5493.0, 5496.0, 5514.0, 5528.0, 5546.0, 5566.0, 5580.0, 5582.0, 5591.0, 5660.0, 5704.0, 5705.0, 5714.0, 5717.0, 5798.0, 5864.0, 6184.0, 6294.0, 6301.0, 6396.0, 6615.0, 6626.0, 6651.0, 6668.0, 6695.0, 6709.0, 6730.0, 6749.0, 6750.0, 6773.0, 6780.0, 6786.0, 6812.0, 6830.0, 6932.0, 6942.0, 7014.0, 7070.0, 7109.0, 7248.0, 7277.0, 7283.0, 7286.0, 7415.0, 7483.0, 7536.0, 7726.0, 7874.0, 7879.0, 8021.0, 8079.0, 8165.0, 8289.0, 8479.0, 8506.0, 8522.0, 8563.0, 8567.0, 8607.0, 8662.0, 8729.0, 8841.0, 8907.0, 9031.0, 9099.0, 9100.0, 9110.0, 9128.0, 9221.0, 9329.0, 9343.0, 9382.0, 9442.0, 9491.0, 9533.0, 9568.0, 9587.0, 9632.0, 9656.0, 9682.0, 9698.0, 9730.0, 9733.0, 9746.0, 9777.0, 9793.0, 9870.0, 9887.0, 9898.0, 9901.0, 10195.0, 10197.0, 10211.0, 10237.0, 10262.0, 10291.0, 10317.0, 10369.0, 10395.0, 10482.0, 10493.0, 10525.0, 10528.0, 10540.0, 10574.0, 10594.0, 10618.0, 10658.0, 10670.0, 10726.0, 10939.0, 10961.0, 10978.0, 10982.0, 10989.0, 11041.0, 11072.0, 11143.0, 11176.0, 11198.0, 11273.0, 11332.0, 22809.0, 22820.0, 22844.0, 22850.0, 22880.0, 22883.0, 22895.0, 22924.0, 22984.0, 22985.0, 22992.0, 23013.0, 23019.0, 23039.0, 23054.0, 23112.0, 23126.0, 23132.0, 23154.0, 23178.0, 23185.0, 23193.0, 23208.0, 23250.0, 23276.0, 23310.0, 23339.0, 23344.0, 23353.0, 23367.0, 23385.0, 23387.0, 23428.0, 23450.0, 23636.0, 23648.0, 24144.0, 25805.0, 25813.0, 25861.0, 25921.0, 25942.0, 25999.0, 26001.0, 26003.0, 26011.0, 26100.0, 26267.0, 26276.0, 26504.0, 26999.0, 27044.0, 27122.0, 27161.0, 27242.0, 27304.0, 27327.0, 27339.0, 28987.0, 29062.0, 29105.0, 29959.0, 30845.0, 50632.0, 51310.0, 51400.0, 51479.0, 51493.0, 51593.0, 51596.0, 51603.0, 51604.0, 51755.0, 53349.0, 53916.0, 54623.0, 54663.0, 54682.0, 54732.0, 54870.0, 54883.0, 55118.0, 55181.0, 55226.0, 55275.0, 55506.0, 55530.0, 55585.0, 55633.0, 55661.0, 55731.0, 55734.0, 55764.0, 55809.0, 55823.0, 55844.0, 55968.0, 56111.0, 56160.0, 56252.0, 56259.0, 56478.0, 56896.0, 56897.0, 56915.0, 57136.0, 57459.0, 57463.0, 57510.0, 57634.0, 57649.0, 57657.0, 57658.0, 57680.0, 57689.0, 57693.0, 57707.0, 57727.0, 57863.0, 58485.0, 60673.0, 64110.0, 64768.0, 64783.0, 64858.0, 65123.0, 65264.0, 78986.0, 79094.0, 79137.0, 79654.0, 79697.0, 79837.0, 79869.0, 80222.0, 80262.0, 80335.0, 80346.0, 80742.0, 81788.0, 81875.0, 83442.0, 83658.0, 83660.0, 83873.0, 84067.0, 84152.0, 84197.0, 84271.0, 84273.0, 84530.0, 84649.0, 84867.0, 84893.0, 85364.0, 85446.0, 89797.0, 91603.0, 91663.0, 91782.0, 93099.0, 112476.0, 113146.0, 114798.0, 114991.0, 116092.0, 117246.0, 121665.0, 124925.0, 140775.0, 144165.0, 145483.0, 148523.0, 171023.0, 203068.0, 220004.0, 221061.0, 221955.0, 222865.0, 283212.0, 283450.0, 283489.0, 342945.0, 376267.0, 387521.0, 387856.0, 388662.0, 399979.0, 440836.0 
GO:0003723 MF 4.43e-31 100/554  1388/29107 D04 RNA binding                              103.0, 104.0, 226.0, 328.0, 705.0, 1431.0, 1659.0, 1759.0, 1778.0, 1786.0, 2130.0, 2521.0, 2547.0, 2806.0, 2885.0, 3069.0, 3615.0, 4670.0, 4691.0, 4839.0, 4858.0, 5093.0, 5315.0, 5430.0, 5514.0, 5591.0, 6184.0, 6294.0, 6301.0, 6626.0, 6651.0, 6730.0, 6734.0, 6749.0, 6780.0, 6812.0, 6830.0, 6942.0, 7415.0, 7536.0, 8165.0, 8602.0, 8662.0, 9100.0, 9221.0, 9343.0, 9698.0, 9733.0, 9875.0, 9898.0, 10262.0, 10291.0, 10482.0, 10528.0, 10594.0, 10658.0, 10849.0, 10989.0, 11072.0, 11176.0, 11198.0, 11273.0, 22984.0, 22985.0, 23013.0, 23019.0, 23112.0, 23185.0, 23193.0, 23215.0, 23367.0, 25942.0, 27044.0, 27161.0, 27327.0, 29105.0, 51493.0, 51593.0, 55226.0, 55661.0, 56252.0, 56478.0, 56915.0, 57062.0, 57466.0, 57510.0, 57535.0, 57727.0, 60528.0, 63897.0, 64783.0, 79869.0, 80742.0, 81875.0, 84271.0, 84273.0, 85364.0, 117246.0, 133522.0, 161424.0 
GO:0005524 MF 4.68e-14  73/554  1458/29107 D08 ATP binding                              16.0, 47.0, 60.0, 91.0, 109.0, 238.0, 476.0, 478.0, 491.0, 506.0, 833.0, 1659.0, 1778.0, 1861.0, 2071.0, 2185.0, 2547.0, 2931.0, 2937.0, 3035.0, 3643.0, 3797.0, 3980.0, 4173.0, 4363.0, 5297.0, 5315.0, 5566.0, 5580.0, 5582.0, 5591.0, 5704.0, 5705.0, 6301.0, 7415.0, 8607.0, 9031.0, 9221.0, 9730.0, 10061.0, 10525.0, 10574.0, 10939.0, 10978.0, 11044.0, 22880.0, 23132.0, 23178.0, 23250.0, 23387.0, 25778.0, 27304.0, 29959.0, 30845.0, 51755.0, 55226.0, 55585.0, 55661.0, 56652.0, 56897.0, 57062.0, 57634.0, 57680.0, 64768.0, 65264.0, 79012.0, 79837.0, 80222.0, 81788.0, 84197.0, 84893.0, 89797.0, 166614.0 
GO:0044877 MF 1.97e-09  27/554   361/29107 D02 protein-containing complex binding       135.0, 163.0, 328.0, 1211.0, 1642.0, 1759.0, 1813.0, 2185.0, 2547.0, 2885.0, 3643.0, 3914.0, 4131.0, 5469.0, 7014.0, 7248.0, 9681.0, 22895.0, 23450.0, 23636.0, 25942.0, 26276.0, 50632.0, 60673.0, 64858.0, 84271.0, 203068.0 
GO:0016887 MF 4.33e-08  21/554   264/29107 D07 ATP hydrolysis activity                  476.0, 478.0, 491.0, 1659.0, 1861.0, 2071.0, 3797.0, 4173.0, 7415.0, 8607.0, 22880.0, 22985.0, 23132.0, 23250.0, 55661.0, 56652.0, 56897.0, 57062.0, 57680.0, 84893.0, 89797.0 
GO:0008022 MF 1.45e-07  17/554   189/29107 D03 protein C-terminus binding               1759.0, 2033.0, 2071.0, 2185.0, 2547.0, 2847.0, 4691.0, 5430.0, 5864.0, 7014.0, 7874.0, 9656.0, 22924.0, 23215.0, 27161.0, 57466.0, 57658.0 
GO:0003729 MF 5.69e-07  17/554   208/29107 D05 mRNA binding                             104.0, 3069.0, 4670.0, 4858.0, 5093.0, 5315.0, 7536.0, 8563.0, 9698.0, 10482.0, 10658.0, 23013.0, 56478.0, 57510.0, 64783.0, 84271.0, 84530.0 
GO:0003677 MF 8.36e-07  41/554   921/29107 D04 DNA binding                              103.0, 328.0, 351.0, 1642.0, 1786.0, 1958.0, 2033.0, 2071.0, 2521.0, 2547.0, 3097.0, 3615.0, 3980.0, 4088.0, 5430.0, 5514.0, 6651.0, 6749.0, 6830.0, 6942.0, 7726.0, 8289.0, 9329.0, 9533.0, 11128.0, 22850.0, 23013.0, 23126.0, 23132.0, 25942.0, 51593.0, 54870.0, 55506.0, 55734.0, 55809.0, 56897.0, 57634.0, 57680.0, 114991.0, 116092.0, 171023.0 
GO:0051010 MF 1.97e-06   6/554    21/29107 D06 microtubule plus-end binding             1639.0, 6786.0, 9793.0, 10982.0, 22924.0, 25999.0 
GO:0051425 MF 6.86e-06   3/554     3/29107 D04 PTB domain binding                       351.0, 3643.0, 23636.0 
GO:0042802 MF 9.14e-06  54/554  1495/29107 D03 identical protein binding                60.0, 135.0, 211.0, 226.0, 238.0, 309.0, 351.0, 833.0, 1400.0, 1659.0, 1725.0, 1759.0, 1798.0, 1813.0, 1861.0, 2057.0, 2130.0, 2521.0, 2733.0, 2806.0, 2885.0, 2937.0, 3035.0, 3036.0, 3482.0, 3550.0, 3615.0, 4088.0, 4297.0, 4691.0, 4779.0, 6396.0, 6626.0, 6773.0, 6786.0, 6812.0, 7283.0, 7415.0, 7536.0, 9099.0, 10197.0, 10540.0, 10982.0, 22924.0, 23208.0, 23344.0, 25861.0, 27339.0, 56652.0, 56897.0, 60673.0, 79837.0, 84530.0, 114991.0 
GO:0035255 MF 9.75e-06   6/554    27/29107 D05 ionotropic glutamate receptor binding    1813.0, 2521.0, 2778.0, 10211.0, 10368.0, 10369.0 
GO:0005525 MF 1.16e-05  21/554   373/29107 D08 GTP binding                              309.0, 379.0, 1759.0, 2778.0, 2794.0, 3643.0, 5864.0, 6734.0, 7277.0, 7283.0, 7879.0, 9221.0, 9343.0, 10670.0, 30845.0, 51493.0, 53916.0, 55341.0, 84273.0, 203068.0, 376267.0 
GO:0003678 MF 2.83e-05   7/554    47/29107 D05 DNA helicase activity                    2547.0, 4173.0, 8607.0, 23132.0, 56652.0, 57680.0, 84893.0 
GO:0005049 MF 3.85e-05   4/554    11/29107 D03 nuclear export signal receptor activity  8021.0, 23039.0, 56478.0, 57510.0 
GO:0003713 MF 4.09e-05  15/554   231/29107 D03 transcription coactivator activity       328.0, 1387.0, 2033.0, 2521.0, 5469.0, 8289.0, 8607.0, 9442.0, 23054.0, 25942.0, 51412.0, 55809.0, 57658.0, 163732.0, 171023.0 
GO:0005198 MF 5.02e-05  12/554   157/29107 D01 structural molecule activity             1211.0, 1314.0, 2794.0, 3914.0, 4130.0, 4131.0, 5493.0, 5717.0, 6396.0, 22820.0, 83660.0, 203068.0 
GO:0003682 MF 6.11e-05  21/554   418/29107 D02 chromatin binding                        1387.0, 2033.0, 2521.0, 5089.0, 5469.0, 6294.0, 8841.0, 11128.0, 22809.0, 22880.0, 23054.0, 23310.0, 23636.0, 25942.0, 51412.0, 54623.0, 57634.0, 57680.0, 57727.0, 80335.0, 171023.0 
GO:0031369 MF 6.21e-05   5/554    23/29107 D03 translation initiation factor binding    2733.0, 8662.0, 10658.0, 23208.0, 23367.0 
GO:0005509 MF 1.16e-04  29/554   704/29107 D05 calcium ion binding                      309.0, 794.0, 826.0, 6586.0, 6695.0, 6709.0, 6786.0, 9746.0, 22883.0, 22895.0, 23025.0, 23105.0, 23208.0, 23344.0, 30845.0, 55118.0, 55959.0, 56097.0, 56099.0, 56102.0, 56103.0, 56108.0, 56110.0, 56111.0, 56113.0, 56134.0, 56142.0, 57451.0, 92211.0 
GO:0030331 MF 1.18e-04   6/554    41/29107 D07 estrogen receptor binding                2521.0, 5469.0, 9730.0, 23019.0, 23054.0, 133522.0 
GO:0008270 MF 1.23e-04  32/554   814/29107 D06 zinc ion binding                         16.0, 463.0, 1387.0, 1786.0, 1838.0, 1958.0, 2033.0, 3980.0, 4088.0, 4297.0, 4313.0, 4323.0, 5582.0, 7536.0, 7726.0, 9031.0, 9632.0, 9682.0, 10493.0, 10939.0, 11143.0, 22880.0, 22895.0, 22992.0, 24149.0, 26001.0, 53349.0, 57459.0, 85364.0, 85446.0, 91603.0, 144165.0 
GO:0042803 MF 1.35e-04  28/554   671/29107 D04 protein homodimerization activity        43.0, 2937.0, 3035.0, 4088.0, 4209.0, 4297.0, 5018.0, 5660.0, 6301.0, 7014.0, 7727.0, 9491.0, 10670.0, 10961.0, 11332.0, 22880.0, 24149.0, 26011.0, 29959.0, 55714.0, 57451.0, 57863.0, 64858.0, 80222.0, 84058.0, 84649.0, 116092.0, 121665.0 
GO:0031491 MF 1.40e-04   5/554    27/29107 D03 nucleosome binding                       6749.0, 6830.0, 8289.0, 11198.0, 116092.0 
GO:0003684 MF 1.41e-04   7/554    60/29107 D05 damaged DNA binding                      328.0, 1387.0, 1642.0, 2033.0, 2071.0, 2547.0, 64858.0 
GO:1990841 MF 1.73e-04   7/554    62/29107 D03 promoter-specific chromatin binding      1786.0, 1958.0, 2071.0, 4088.0, 4692.0, 5430.0, 5469.0 
GO:0048156 MF 2.01e-04   6/554    45/29107 D04 tau protein binding                      60.0, 1639.0, 2033.0, 2931.0, 4130.0, 5641.0 
GO:0002039 MF 2.57e-04   7/554    66/29107 D03 p53 binding                              1387.0, 2033.0, 7874.0, 9100.0, 10197.0, 57680.0, 78986.0 
```
