## Supplementary material for "Transcriptional and genetic sex differences for schizophrenia across the dorsolateral prefrontal cortex, hippocampus, and caudate nucleus": Data S4: GO_analysis_module_midnightblue.txt

```
GO:0006412 BP 1.47e-12  18/292   195/29107 D07 translation                              6181.0, 6217.0, 51081.0, 51264.0, 51649.0, 54460.0, 55052.0, 63875.0, 64928.0, 64960.0, 64979.0, 65003.0, 65005.0, 79590.0, 84545.0, 116832.0, 122704.0, 219927.0 
GO:0006120 BP 2.07e-11  10/292    45/29107 D08 mitochondrial electron transport, NADH to ubiquinone 4695.0, 4696.0, 4702.0, 4706.0, 4708.0, 4715.0, 4716.0, 4722.0, 4725.0, 4726.0 
GO:0032981 BP 2.52e-10  10/292    57/29107 D08 mitochondrial respiratory chain complex I assembly 4695.0, 4696.0, 4702.0, 4706.0, 4708.0, 4715.0, 4716.0, 4722.0, 4725.0, 55967.0 
GO:0010498 BP 4.06e-08   7/292    34/29107 D07 proteasomal protein catabolic process    5688.0, 5691.0, 5692.0, 5693.0, 5694.0, 5695.0, 10193.0 
GO:0015986 BP 2.72e-07   5/292    15/29107 D12 ATP synthesis coupled proton transport   498.0, 516.0, 517.0, 518.0, 10476.0 
GO:0032543 BP 1.73e-06   6/292    37/29107 D08 mitochondrial translation                51081.0, 54460.0, 64960.0, 78988.0, 84545.0, 122704.0 
GO:0000398 BP 1.58e-05  10/292   181/29107 D11 mRNA splicing, via spliceosome           4809.0, 6631.0, 6633.0, 7919.0, 8896.0, 10465.0, 10907.0, 59286.0, 79760.0, 83443.0 
GO:0005743 CC 9.25e-36  47/292   404/29107 D05 mitochondrial inner membrane             498.0, 516.0, 521.0, 1329.0, 1340.0, 3396.0, 4695.0, 4696.0, 4702.0, 4706.0, 4708.0, 4715.0, 4716.0, 4722.0, 4725.0, 4726.0, 6390.0, 7386.0, 7388.0, 7818.0, 9377.0, 10476.0, 26519.0, 27089.0, 29796.0, 51081.0, 51264.0, 51649.0, 54460.0, 55052.0, 55967.0, 63875.0, 64928.0, 64960.0, 64978.0, 64979.0, 65003.0, 65005.0, 78988.0, 79590.0, 83858.0, 83985.0, 84545.0, 116541.0, 122704.0, 125988.0, 219927.0 
GO:0005739 CC 4.41e-28  66/292  1307/29107 D05 mitochondrion                            50.0, 402.0, 498.0, 516.0, 521.0, 708.0, 1329.0, 1340.0, 1716.0, 2109.0, 2272.0, 3396.0, 4521.0, 4696.0, 4702.0, 4706.0, 4715.0, 4722.0, 4725.0, 5692.0, 6390.0, 6647.0, 7386.0, 7388.0, 7390.0, 7818.0, 8508.0, 10456.0, 10476.0, 11315.0, 25824.0, 26519.0, 27089.0, 29937.0, 51142.0, 51218.0, 51264.0, 51649.0, 55052.0, 55967.0, 56993.0, 57128.0, 63875.0, 64928.0, 64960.0, 64978.0, 64979.0, 65003.0, 65005.0, 78988.0, 79077.0, 79590.0, 81892.0, 83858.0, 84545.0, 84987.0, 93974.0, 116541.0, 122509.0, 122704.0, 125988.0, 140823.0, 219927.0, 388962.0, 400916.0, 644096.0 
GO:0005762 CC 4.46e-18  15/292    54/29107 D06 mitochondrial large ribosomal subunit    3396.0, 51264.0, 55052.0, 63875.0, 64928.0, 64978.0, 64979.0, 65003.0, 65005.0, 78988.0, 79590.0, 84545.0, 116541.0, 122704.0, 219927.0 
GO:0005747 CC 1.39e-12  11/292    48/29107 D06 mitochondrial respiratory chain complex I 4695.0, 4696.0, 4702.0, 4706.0, 4708.0, 4715.0, 4716.0, 4722.0, 4725.0, 4726.0, 55967.0 
GO:0005654 CC 9.24e-12  82/292  3805/29107 D02 nucleoplasm                              402.0, 403.0, 1020.0, 1032.0, 2029.0, 2091.0, 3704.0, 4706.0, 4738.0, 4809.0, 5438.0, 5688.0, 5691.0, 5692.0, 5693.0, 5694.0, 5695.0, 5702.0, 5710.0, 5982.0, 6217.0, 6390.0, 6612.0, 6631.0, 6633.0, 6647.0, 6827.0, 7389.0, 7818.0, 7919.0, 8106.0, 8294.0, 8341.0, 8347.0, 8367.0, 8896.0, 9270.0, 10016.0, 10302.0, 10379.0, 10465.0, 10467.0, 10907.0, 11267.0, 11315.0, 22861.0, 22927.0, 25906.0, 29086.0, 29089.0, 29098.0, 29099.0, 29101.0, 51013.0, 51147.0, 51367.0, 51451.0, 51504.0, 51728.0, 54935.0, 54985.0, 55272.0, 55352.0, 55505.0, 55651.0, 55957.0, 56655.0, 64960.0, 79004.0, 79760.0, 79991.0, 83443.0, 84299.0, 84316.0, 84688.0, 84916.0, 85236.0, 91368.0, 112398.0, 122704.0, 125988.0, 150684.0 
GO:0005829 CC 4.31e-11 100/292  5294/29107 D02 cytosol                                  50.0, 191.0, 402.0, 708.0, 1020.0, 1032.0, 1174.0, 1175.0, 1716.0, 1984.0, 2172.0, 2272.0, 2281.0, 2597.0, 2647.0, 2946.0, 3704.0, 3858.0, 4521.0, 4738.0, 4830.0, 4946.0, 5037.0, 5223.0, 5478.0, 5688.0, 5691.0, 5692.0, 5693.0, 5694.0, 5695.0, 5702.0, 5710.0, 6181.0, 6217.0, 6295.0, 6633.0, 6647.0, 7167.0, 7170.0, 7389.0, 7390.0, 8341.0, 8347.0, 8668.0, 8738.0, 9141.0, 9270.0, 9296.0, 10016.0, 10193.0, 10244.0, 10327.0, 10379.0, 10591.0, 10907.0, 10952.0, 11258.0, 11267.0, 11315.0, 22818.0, 22861.0, 22927.0, 25824.0, 25906.0, 27095.0, 27243.0, 27335.0, 29086.0, 29098.0, 29099.0, 29101.0, 29907.0, 51013.0, 51147.0, 51256.0, 51451.0, 51504.0, 51728.0, 54935.0, 55352.0, 55845.0, 55967.0, 64333.0, 79004.0, 79077.0, 79760.0, 80162.0, 80336.0, 84299.0, 84688.0, 85236.0, 115024.0, 140465.0, 150684.0, 284716.0, 378108.0, 388962.0, 100131187.0, 107080638.0 
GO:0005758 CC 8.33e-10  11/292    84/29107 D06 mitochondrial intermembrane space        402.0, 2647.0, 4702.0, 4725.0, 6647.0, 10063.0, 10456.0, 11315.0, 26519.0, 51142.0, 400916.0 
GO:0005839 CC 3.33e-08   6/292    20/29107 D02 proteasome core complex                  5688.0, 5691.0, 5692.0, 5693.0, 5694.0, 5695.0 
GO:0019774 CC 4.32e-08   5/292    11/29107 D02 proteasome core complex, beta-subunit complex 5691.0, 5692.0, 5693.0, 5694.0, 5695.0 
GO:0000502 CC 5.59e-08   8/292    53/29107 D05 proteasome complex                       5688.0, 5691.0, 5692.0, 5693.0, 5694.0, 5695.0, 5702.0, 5710.0 
GO:0005759 CC 3.70e-07  17/292   381/29107 D05 mitochondrial matrix                     50.0, 402.0, 498.0, 708.0, 1716.0, 2109.0, 2647.0, 3396.0, 4521.0, 4706.0, 4722.0, 6647.0, 11315.0, 25824.0, 51218.0, 57128.0, 644096.0 
GO:0005753 CC 5.50e-07   5/292    17/29107 D05 mitochondrial proton-transporting ATP synthase complex 498.0, 516.0, 521.0, 9556.0, 10476.0 
GO:0000276 CC 1.99e-06   4/292    10/29107 D05 mitochondrial proton-transporting ATP synthase complex, coupling factor F(o) 516.0, 517.0, 518.0, 521.0 
GO:0070062 CC 3.07e-06  45/292  2169/29107 D06 extracellular exosome                    191.0, 403.0, 498.0, 2091.0, 2597.0, 2946.0, 3858.0, 4738.0, 4830.0, 5037.0, 5223.0, 5478.0, 5688.0, 5691.0, 5692.0, 5693.0, 5694.0, 6181.0, 6217.0, 6633.0, 6647.0, 7167.0, 7170.0, 8294.0, 8341.0, 8347.0, 8367.0, 8668.0, 9141.0, 9296.0, 10016.0, 10327.0, 10591.0, 11267.0, 11315.0, 25824.0, 27243.0, 51121.0, 51506.0, 55845.0, 80336.0, 81873.0, 140465.0, 144132.0, 553115.0 
GO:0005761 CC 3.57e-06   5/292    24/29107 D07 mitochondrial ribosome                   55052.0, 65003.0, 65005.0, 78988.0, 84545.0 
GO:0005750 CC 6.61e-06   4/292    13/29107 D05 mitochondrial respiratory chain complex III 7386.0, 7388.0, 27089.0, 29796.0 
GO:0005634 CC 9.21e-06  85/292  5371/29107 D05 nucleus                                  191.0, 402.0, 403.0, 708.0, 1020.0, 1032.0, 1716.0, 1984.0, 2091.0, 2272.0, 2597.0, 3858.0, 4521.0, 4738.0, 4809.0, 4830.0, 4946.0, 5037.0, 5438.0, 5478.0, 5688.0, 5691.0, 5692.0, 5693.0, 5694.0, 5695.0, 5702.0, 5710.0, 5982.0, 6612.0, 6633.0, 6647.0, 6992.0, 7167.0, 7919.0, 8106.0, 8294.0, 8341.0, 8347.0, 8367.0, 8738.0, 8896.0, 9141.0, 9270.0, 10016.0, 10302.0, 10379.0, 10467.0, 10589.0, 10591.0, 10907.0, 11267.0, 11315.0, 22861.0, 22927.0, 25824.0, 25911.0, 27335.0, 29086.0, 29089.0, 29098.0, 51142.0, 51147.0, 51218.0, 54952.0, 55272.0, 55352.0, 56655.0, 59286.0, 64940.0, 79005.0, 79077.0, 79991.0, 80336.0, 80755.0, 81892.0, 83443.0, 84316.0, 84688.0, 85236.0, 112398.0, 118472.0, 150684.0, 375757.0, 400916.0 
GO:0045263 CC 9.85e-06   3/292     5/29107 D04 proton-transporting ATP synthase complex, coupling factor F(o) 516.0, 517.0, 518.0 
GO:0005751 CC 3.41e-05   4/292    19/29107 D05 mitochondrial respiratory chain complex IV 1329.0, 1347.0, 7386.0, 9377.0 
GO:0001651 CC 1.00e-04   2/292     2/29107 D02 dense fibrillar component                2091.0, 4809.0 
GO:0005763 CC 1.68e-04   4/292    28/29107 D06 mitochondrial small ribosomal subunit    7818.0, 51081.0, 54460.0, 64960.0 
GO:0005737 CC 3.08e-04  71/292  4713/29107 D02 cytoplasm                                402.0, 403.0, 708.0, 1020.0, 1032.0, 1716.0, 1984.0, 2029.0, 2172.0, 2272.0, 2281.0, 2596.0, 2597.0, 2946.0, 3704.0, 3858.0, 4201.0, 4521.0, 4738.0, 4830.0, 4946.0, 5201.0, 5223.0, 5478.0, 5502.0, 6612.0, 6647.0, 6992.0, 7919.0, 8106.0, 8738.0, 9141.0, 9168.0, 9270.0, 10016.0, 10063.0, 10379.0, 10465.0, 11267.0, 11315.0, 22927.0, 25824.0, 29086.0, 29098.0, 51013.0, 51016.0, 51154.0, 51255.0, 54550.0, 54935.0, 54952.0, 54985.0, 59286.0, 64333.0, 79760.0, 80755.0, 81873.0, 84173.0, 84316.0, 84518.0, 112398.0, 112752.0, 115024.0, 118812.0, 150684.0, 284716.0, 374969.0, 378108.0, 553115.0, 100129128.0, 100131187.0 
GO:0005730 CC 4.89e-04  25/292  1187/29107 D05 nucleolus                                402.0, 708.0, 2091.0, 4809.0, 5438.0, 10302.0, 10969.0, 11258.0, 22927.0, 29089.0, 29907.0, 51013.0, 51154.0, 51367.0, 51728.0, 55272.0, 64960.0, 84916.0, 85028.0, 91368.0, 260294.0, 677767.0, 677772.0, 677775.0, 677800.0 
GO:0090661 CC 5.94e-04   2/292     4/29107 D05 box H/ACA telomerase RNP complex         55505.0, 55651.0 
GO:0072589 CC 5.94e-04   2/292     4/29107 D05 box H/ACA scaRNP complex                 55505.0, 55651.0 
GO:0046540 CC 6.19e-04   4/292    39/29107 D06 U4/U6 x U5 tri-snRNP complex             4809.0, 6633.0, 10465.0, 10907.0 
GO:0032040 CC 6.19e-04   4/292    39/29107 D04 small-subunit processome                 2091.0, 4809.0, 55272.0, 84916.0 
GO:0005886 CC 5.99e-04  25/292  4500/29107 D03 plasma membrane                          177.0, 498.0, 708.0, 1020.0, 1175.0, 2272.0, 2596.0, 2597.0, 4521.0, 6390.0, 6647.0, 9270.0, 11267.0, 11315.0, 23539.0, 28956.0, 29098.0, 29907.0, 54550.0, 55352.0, 64130.0, 64221.0, 83858.0, 84173.0, 84299.0 
GO:0005887 CC 7.92e-04   3/292  1403/29107 D04 integral component of plasma membrane    177.0, 23539.0, 441168.0 
GO:0005515 MF 2.52e-29 219/292 12418/29107 D02 protein binding                          177.0, 191.0, 402.0, 403.0, 498.0, 516.0, 517.0, 521.0, 708.0, 885.0, 1020.0, 1032.0, 1175.0, 1329.0, 1347.0, 1984.0, 2029.0, 2091.0, 2109.0, 2272.0, 2281.0, 2596.0, 2597.0, 2647.0, 2946.0, 3858.0, 4201.0, 4259.0, 4521.0, 4696.0, 4702.0, 4706.0, 4715.0, 4716.0, 4722.0, 4725.0, 4738.0, 4809.0, 4830.0, 4946.0, 5037.0, 5201.0, 5223.0, 5438.0, 5478.0, 5502.0, 5688.0, 5691.0, 5692.0, 5693.0, 5694.0, 5695.0, 5702.0, 5710.0, 5982.0, 6048.0, 6181.0, 6217.0, 6295.0, 6390.0, 6612.0, 6631.0, 6633.0, 6647.0, 6746.0, 6827.0, 6992.0, 7167.0, 7170.0, 7386.0, 7388.0, 7389.0, 7818.0, 7919.0, 8106.0, 8294.0, 8347.0, 8367.0, 8508.0, 8668.0, 8738.0, 8896.0, 9141.0, 9168.0, 9270.0, 9296.0, 9377.0, 10016.0, 10063.0, 10193.0, 10244.0, 10302.0, 10327.0, 10379.0, 10456.0, 10465.0, 10467.0, 10476.0, 10589.0, 10591.0, 10907.0, 10952.0, 10969.0, 11258.0, 11267.0, 11315.0, 22861.0, 22927.0, 23559.0, 25824.0, 25906.0, 25911.0, 26519.0, 27095.0, 27243.0, 27335.0, 28956.0, 29086.0, 29089.0, 29099.0, 29100.0, 29101.0, 29907.0, 29916.0, 29937.0, 51013.0, 51016.0, 51121.0, 51142.0, 51147.0, 51154.0, 51218.0, 51255.0, 51256.0, 51264.0, 51367.0, 51398.0, 51451.0, 51504.0, 51506.0, 51614.0, 51649.0, 51728.0, 54550.0, 54935.0, 54952.0, 55052.0, 55272.0, 55352.0, 55505.0, 55651.0, 55845.0, 55957.0, 55967.0, 56655.0, 56993.0, 57128.0, 59286.0, 63875.0, 64130.0, 64221.0, 64333.0, 64978.0, 64979.0, 65003.0, 65005.0, 78988.0, 79004.0, 79005.0, 79077.0, 79760.0, 79991.0, 81873.0, 81892.0, 83443.0, 83985.0, 84173.0, 84262.0, 84299.0, 84316.0, 84518.0, 84545.0, 84688.0, 84916.0, 84987.0, 85236.0, 91368.0, 93974.0, 112398.0, 112752.0, 115024.0, 116541.0, 116832.0, 118472.0, 118812.0, 122509.0, 125988.0, 126823.0, 131616.0, 140465.0, 140823.0, 149951.0, 150684.0, 152217.0, 219738.0, 284716.0, 339231.0, 374659.0, 374969.0, 375757.0, 387923.0, 388962.0, 389541.0, 400916.0, 441168.0, 553115.0, 644096.0, 729991.0, 107080638.0 
GO:0003735 MF 1.47e-18  22/292   164/29107 D02 structural constituent of ribosome       6181.0, 6217.0, 7818.0, 51081.0, 51121.0, 51264.0, 51649.0, 54460.0, 55052.0, 63875.0, 64928.0, 64960.0, 64979.0, 65003.0, 65005.0, 78988.0, 79590.0, 84545.0, 116541.0, 116832.0, 122704.0, 219927.0 
GO:0003723 MF 2.47e-13  47/292  1388/29107 D04 RNA binding                              498.0, 1984.0, 2091.0, 4809.0, 4830.0, 5037.0, 5478.0, 5710.0, 6217.0, 6631.0, 6633.0, 7818.0, 7919.0, 8106.0, 8294.0, 8367.0, 8668.0, 10952.0, 10969.0, 22927.0, 51013.0, 51081.0, 51121.0, 51154.0, 51264.0, 51649.0, 54460.0, 54952.0, 55052.0, 55272.0, 55505.0, 55651.0, 64928.0, 64960.0, 65003.0, 65005.0, 79590.0, 80336.0, 81892.0, 83443.0, 84545.0, 84916.0, 116541.0, 219927.0, 260294.0, 553115.0, 100129128.0 
GO:0008137 MF 9.81e-12  10/292    42/29107 D07 NADH dehydrogenase (ubiquinone) activity 4695.0, 4696.0, 4702.0, 4708.0, 4715.0, 4716.0, 4722.0, 4725.0, 4726.0, 55967.0 
GO:0004298 MF 1.83e-07   5/292    14/29107 D05 threonine-type endopeptidase activity    5691.0, 5692.0, 5693.0, 5694.0, 5695.0 
GO:0009055 MF 3.26e-06   7/292    63/29107 D03 electron transfer activity               1347.0, 2109.0, 4722.0, 4726.0, 6390.0, 9377.0, 10327.0 
GO:0008121 MF 1.95e-05   3/292     6/29107 D07 ubiquinol-cytochrome-c reductase activity 7386.0, 7388.0, 29796.0 
GO:0015078 MF 2.72e-05   4/292    18/29107 D06 proton transmembrane transporter activity 516.0, 517.0, 518.0, 9296.0 
```
