## Supplementary material for "Transcriptional and genetic sex differences for schizophrenia across the dorsolateral prefrontal cortex, hippocampus, and caudate nucleus": Data S4: GO_analysis_module_orange.txt

```
GO:0035556 BP 5.18e-07  14/192   402/29107 D05 intracellular signal transduction        1464.0, 2872.0, 4215.0, 5596.0, 8878.0, 9231.0, 9261.0, 9842.0, 10603.0, 22983.0, 23139.0, 25865.0, 29941.0, 140459.0 
GO:0050862 BP 3.14e-06   4/192    16/29107 D08 positive regulation of T cell receptor signaling pathway 975.0, 5819.0, 5970.0, 25865.0 
GO:0008104 BP 1.05e-05   6/192    75/29107 D03 protein localization                     975.0, 7157.0, 8878.0, 9001.0, 23218.0, 55909.0 
GO:0005829 CC 3.52e-10  72/192  5294/29107 D02 cytosol                                  899.0, 2050.0, 2260.0, 2736.0, 2771.0, 2997.0, 3083.0, 3297.0, 3661.0, 3707.0, 4215.0, 4337.0, 4627.0, 5034.0, 5331.0, 5361.0, 5371.0, 5596.0, 5900.0, 5970.0, 6256.0, 6397.0, 6472.0, 7041.0, 7086.0, 7157.0, 7410.0, 8140.0, 8178.0, 8440.0, 8497.0, 8557.0, 8703.0, 8878.0, 9001.0, 9094.0, 9261.0, 9435.0, 9647.0, 9759.0, 9828.0, 9903.0, 9961.0, 10318.0, 10421.0, 10603.0, 23102.0, 23218.0, 23623.0, 25865.0, 29941.0, 30846.0, 51564.0, 56905.0, 57572.0, 57591.0, 57732.0, 64855.0, 79791.0, 83667.0, 83786.0, 83931.0, 84876.0, 85456.0, 91107.0, 140459.0, 144699.0, 196383.0, 200081.0, 200942.0, 203245.0, 257364.0 
GO:0016020 CC 1.37e-09  40/192  2127/29107 D02 membrane                                 896.0, 975.0, 1265.0, 1291.0, 2319.0, 2590.0, 2736.0, 2771.0, 2997.0, 3241.0, 3268.0, 3707.0, 4245.0, 4627.0, 5045.0, 5331.0, 5725.0, 6520.0, 7284.0, 8140.0, 9219.0, 9961.0, 23218.0, 26020.0, 26229.0, 29927.0, 54020.0, 54480.0, 55379.0, 56262.0, 57222.0, 79143.0, 79888.0, 83862.0, 84876.0, 147015.0, 196383.0, 200081.0, 200312.0, 257364.0 
GO:0070062 CC 8.07e-08  37/192  2169/29107 D06 extracellular exosome                    975.0, 1200.0, 1291.0, 1464.0, 2050.0, 2319.0, 2771.0, 3911.0, 4245.0, 4627.0, 4811.0, 5034.0, 5045.0, 5333.0, 5351.0, 5361.0, 5725.0, 5819.0, 6472.0, 6520.0, 7086.0, 7148.0, 7284.0, 8140.0, 8703.0, 8878.0, 9261.0, 9289.0, 9545.0, 9961.0, 11117.0, 26229.0, 30846.0, 56975.0, 64855.0, 114990.0, 284207.0 
GO:0000139 CC 1.99e-06  16/192   587/29107 D05 Golgi membrane                           2590.0, 4245.0, 5045.0, 8459.0, 8703.0, 9394.0, 9435.0, 26056.0, 26229.0, 27090.0, 54480.0, 57452.0, 64285.0, 79888.0, 84243.0, 374378.0 
GO:0005794 CC 2.62e-06  21/192   988/29107 D05 Golgi apparatus                          1200.0, 2590.0, 4245.0, 6397.0, 8459.0, 8703.0, 9435.0, 23623.0, 25865.0, 26056.0, 26229.0, 29941.0, 51006.0, 53834.0, 56005.0, 56975.0, 57452.0, 79888.0, 79939.0, 84243.0, 374378.0 
GO:1990184 CC 4.33e-05   2/192     2/29107 D04 amino acid transport complex             6520.0, 8140.0 
GO:0031594 CC 1.01e-04   5/192    70/29107 D04 neuromuscular junction                   3911.0, 4038.0, 4627.0, 9145.0, 9759.0 
GO:0005515 MF 1.35e-21 147/192 12418/29107 D02 protein binding                          774.0, 896.0, 899.0, 975.0, 1200.0, 1912.0, 2050.0, 2260.0, 2319.0, 2590.0, 2736.0, 2768.0, 2771.0, 2872.0, 2997.0, 3083.0, 3241.0, 3297.0, 3661.0, 3707.0, 4038.0, 4097.0, 4215.0, 4245.0, 4627.0, 5034.0, 5045.0, 5331.0, 5333.0, 5351.0, 5371.0, 5596.0, 5725.0, 5819.0, 5831.0, 5900.0, 5970.0, 6256.0, 6397.0, 6472.0, 6520.0, 6764.0, 7041.0, 7086.0, 7090.0, 7148.0, 7157.0, 7284.0, 7410.0, 7466.0, 7866.0, 8140.0, 8178.0, 8440.0, 8497.0, 8557.0, 8578.0, 8834.0, 8878.0, 9001.0, 9094.0, 9145.0, 9191.0, 9219.0, 9231.0, 9261.0, 9289.0, 9394.0, 9545.0, 9647.0, 9697.0, 9759.0, 9828.0, 9842.0, 9903.0, 9961.0, 10312.0, 10318.0, 10421.0, 10603.0, 10801.0, 11117.0, 22983.0, 23102.0, 23139.0, 23170.0, 23218.0, 23384.0, 23623.0, 25865.0, 26020.0, 26056.0, 26229.0, 29925.0, 29927.0, 29928.0, 29941.0, 29948.0, 30846.0, 51162.0, 51246.0, 51564.0, 54838.0, 55194.0, 55379.0, 55909.0, 56005.0, 56262.0, 56975.0, 57190.0, 57222.0, 57572.0, 57591.0, 57732.0, 63874.0, 64207.0, 64285.0, 64411.0, 64855.0, 79143.0, 79791.0, 79939.0, 80019.0, 83667.0, 83786.0, 83862.0, 83931.0, 84876.0, 85456.0, 93624.0, 114818.0, 114990.0, 122953.0, 124935.0, 126298.0, 131583.0, 140459.0, 140901.0, 144097.0, 144699.0, 147912.0, 192111.0, 196383.0, 200081.0, 203245.0, 256302.0, 257364.0 
GO:0019901 MF 1.57e-05  13/192   469/29107 D05 protein kinase binding                   896.0, 1464.0, 2997.0, 3297.0, 5596.0, 5970.0, 7157.0, 8878.0, 9759.0, 9961.0, 10723.0, 23218.0, 51564.0 
GO:0106310 MF 2.90e-05  11/192   359/29107 D06 protein serine kinase activity           2872.0, 4215.0, 5596.0, 9261.0, 22983.0, 23139.0, 25865.0, 29941.0, 56975.0, 83931.0, 140901.0 
GO:0015175 MF 4.48e-05   3/192    11/29107 D06 neutral amino acid transmembrane transporter activity 6520.0, 8140.0, 124935.0 
GO:0004674 MF 4.60e-05  10/192   312/29107 D06 protein serine/threonine kinase activity 2872.0, 5596.0, 8878.0, 9261.0, 22983.0, 23139.0, 25865.0, 29941.0, 56975.0, 140901.0 
GO:1990841 MF 5.65e-05   5/192    62/29107 D03 promoter-specific chromatin binding      2736.0, 3297.0, 3661.0, 7157.0, 9759.0 
GO:0005516 MF 6.01e-05   8/192   201/29107 D03 calmodulin binding                       1265.0, 2872.0, 3707.0, 4627.0, 5331.0, 7466.0, 9261.0, 84876.0 
```
