## Supplementary material for "Transcriptional and genetic sex differences for schizophrenia across the dorsolateral prefrontal cortex, hippocampus, and caudate nucleus": Data S4: GO_analysis_module_paleturquoise.txt

```
GO:0006457 BP 1.34e-33  24/111   136/29107 D02 protein folding                          811.0, 1410.0, 2288.0, 3301.0, 3312.0, 3320.0, 3326.0, 3329.0, 3336.0, 5479.0, 5481.0, 6950.0, 7184.0, 7203.0, 9601.0, 10049.0, 10130.0, 10575.0, 10576.0, 10598.0, 22824.0, 22948.0, 51726.0, 81562.0 
GO:0006986 BP 1.09e-24  15/111    53/29107 D05 response to unfolded protein             871.0, 3301.0, 3303.0, 3308.0, 3310.0, 3312.0, 3315.0, 3320.0, 3326.0, 3329.0, 3336.0, 3337.0, 7873.0, 10808.0, 22824.0 
GO:0051085 BP 1.18e-19  11/111    31/29107 D05 chaperone cofactor-dependent protein refolding 3303.0, 3304.0, 3309.0, 3310.0, 3312.0, 3313.0, 3336.0, 3337.0, 6388.0, 10808.0, 23753.0 
GO:0042026 BP 5.79e-18   9/111    18/29107 D03 protein refolding                        3303.0, 3304.0, 3309.0, 3310.0, 3312.0, 3313.0, 3320.0, 3329.0, 55466.0 
GO:0050821 BP 3.62e-13  13/111   187/29107 D04 protein stabilization                    811.0, 1410.0, 3303.0, 3304.0, 3320.0, 3326.0, 3329.0, 5479.0, 6950.0, 7203.0, 10575.0, 10576.0, 22948.0 
GO:0061077 BP 2.36e-11   7/111    31/29107 D03 chaperone-mediated protein folding       2288.0, 3315.0, 5479.0, 5481.0, 9601.0, 10049.0, 26973.0 
GO:1901998 BP 1.63e-10   7/111    40/29107 D04 toxin transport                          3301.0, 3309.0, 6950.0, 7203.0, 10575.0, 10576.0, 22948.0 
GO:1904851 BP 1.83e-10   5/111    10/29107 D08 positive regulation of establishment of protein localization to telomere 6950.0, 7203.0, 10575.0, 10576.0, 22948.0 
GO:0090084 BP 1.83e-10   5/111    10/29107 D06 negative regulation of inclusion body assembly 3303.0, 3304.0, 3337.0, 10049.0, 55466.0 
GO:0051131 BP 1.90e-10   6/111    22/29107 D07 chaperone-mediated protein complex assembly 3303.0, 3308.0, 3320.0, 3326.0, 3329.0, 10576.0 
GO:1904871 BP 3.34e-10   5/111    11/29107 D08 positive regulation of protein localization to Cajal body 6950.0, 7203.0, 10575.0, 10576.0, 22948.0 
GO:0034620 BP 4.48e-10   6/111    25/29107 D06 cellular response to unfolded protein    3303.0, 3304.0, 3309.0, 3310.0, 3312.0, 3313.0 
GO:0034605 BP 5.37e-10   7/111    47/29107 D05 cellular response to heat                3303.0, 3304.0, 3310.0, 3320.0, 3326.0, 3329.0, 51278.0 
GO:1904874 BP 2.15e-09   5/111    15/29107 D05 positive regulation of telomerase RNA localization to Cajal body 6950.0, 7203.0, 10575.0, 10576.0, 22948.0 
GO:0031396 BP 4.39e-09   5/111    17/29107 D09 regulation of protein ubiquitination     3303.0, 3304.0, 3320.0, 3326.0, 6478.0 
GO:0043066 BP 4.22e-08  13/111   483/29107 D07 negative regulation of apoptotic process 1410.0, 3301.0, 3303.0, 3304.0, 3309.0, 3313.0, 3315.0, 3329.0, 6478.0, 7184.0, 7494.0, 10370.0, 55795.0 
GO:0051973 BP 1.88e-07   5/111    34/29107 D09 positive regulation of telomerase activity 3320.0, 3326.0, 6950.0, 10575.0, 10576.0 
GO:0032212 BP 1.88e-07   5/111    34/29107 D10 positive regulation of telomere maintenance via telomerase 6950.0, 7203.0, 10575.0, 10576.0, 22948.0 
GO:0007339 BP 2.18e-07   5/111    35/29107 D05 binding of sperm to zona pellucida       6950.0, 7203.0, 10575.0, 10576.0, 22948.0 
GO:0090666 BP 5.37e-07   3/111     5/29107 D06 scaRNA localization to Cajal body        6950.0, 10575.0, 10576.0 
GO:0034975 BP 8.71e-06   3/111    11/29107 D03 protein folding in endoplasmic reticulum 811.0, 3309.0, 7184.0 
GO:1900034 BP 2.38e-05   3/111    15/29107 D06 regulation of cellular response to heat  3337.0, 10049.0, 26973.0 
GO:0042149 BP 3.42e-05   4/111    48/29107 D07 cellular response to glucose starvation  3309.0, 7494.0, 9451.0, 23235.0 
GO:0051604 BP 5.00e-05   3/111    19/29107 D05 protein maturation                       871.0, 3329.0, 51726.0 
GO:0048821 BP 6.83e-05   3/111    21/29107 D05 erythrocyte development                  10370.0, 23210.0, 55646.0 
GO:0097201 BP 8.60e-05   2/111     4/29107 D12 negative regulation of transcription from RNA polymerase II promoter in response to stress 3303.0, 3337.0 
GO:1905323 BP 8.60e-05   2/111     4/29107 D08 telomerase holoenzyme complex assembly   3320.0, 3326.0 
GO:0045040 BP 8.60e-05   2/111     4/29107 D10 protein insertion into mitochondrial outer membrane 3308.0, 3320.0 
GO:0070062 CC 1.43e-14  36/111  2169/29107 D06 extracellular exosome                    811.0, 1410.0, 2288.0, 3301.0, 3303.0, 3304.0, 3308.0, 3309.0, 3310.0, 3312.0, 3313.0, 3315.0, 3320.0, 3326.0, 3329.0, 3336.0, 3337.0, 4758.0, 5479.0, 6697.0, 6897.0, 6950.0, 7184.0, 7203.0, 7314.0, 8985.0, 10007.0, 10130.0, 10575.0, 10576.0, 10598.0, 10808.0, 22948.0, 27101.0, 53343.0, 56886.0 
GO:0005737 CC 7.95e-13  50/111  4713/29107 D02 cytoplasm                                384.0, 811.0, 890.0, 1104.0, 1410.0, 1432.0, 2288.0, 3303.0, 3304.0, 3309.0, 3310.0, 3312.0, 3313.0, 3315.0, 3320.0, 3326.0, 3329.0, 3337.0, 4758.0, 5479.0, 5481.0, 5987.0, 6478.0, 7314.0, 7494.0, 8650.0, 8815.0, 8880.0, 9451.0, 10007.0, 10049.0, 10263.0, 10419.0, 10432.0, 10808.0, 22824.0, 23210.0, 23235.0, 23534.0, 51278.0, 54877.0, 55646.0, 55795.0, 57821.0, 58477.0, 83480.0, 84851.0, 84984.0, 85365.0, 127544.0 
GO:0005829 CC 4.31e-12  52/111  5294/29107 D02 cytosol                                  811.0, 890.0, 1410.0, 1432.0, 2288.0, 3301.0, 3303.0, 3304.0, 3308.0, 3309.0, 3310.0, 3312.0, 3315.0, 3320.0, 3326.0, 3329.0, 3337.0, 3735.0, 5481.0, 5987.0, 6478.0, 6697.0, 6897.0, 6950.0, 7184.0, 7203.0, 7314.0, 7873.0, 8815.0, 9451.0, 10007.0, 10049.0, 10130.0, 10419.0, 10575.0, 10576.0, 10598.0, 10808.0, 10963.0, 22824.0, 22948.0, 23076.0, 23210.0, 23767.0, 27101.0, 54734.0, 55466.0, 59349.0, 83480.0, 84851.0, 85365.0, 127544.0 
GO:0005634 CC 1.12e-10  50/111  5371/29107 D05 nucleus                                  811.0, 890.0, 1104.0, 1410.0, 1432.0, 3301.0, 3303.0, 3304.0, 3308.0, 3309.0, 3310.0, 3312.0, 3315.0, 3320.0, 3326.0, 3337.0, 3735.0, 5479.0, 5481.0, 5987.0, 7150.0, 7184.0, 7314.0, 7494.0, 7873.0, 8650.0, 8815.0, 8880.0, 9923.0, 10049.0, 10263.0, 10370.0, 10419.0, 10432.0, 10808.0, 10963.0, 22824.0, 23076.0, 23210.0, 25888.0, 27101.0, 51278.0, 55596.0, 55646.0, 55795.0, 83480.0, 83860.0, 84851.0, 85365.0, 285346.0 
GO:0042470 CC 1.75e-10   9/111   100/29107 D08 melanosome                               3309.0, 3312.0, 3320.0, 3326.0, 5479.0, 7184.0, 9601.0, 10130.0, 10575.0 
GO:0034663 CC 1.83e-10   5/111    10/29107 D03 endoplasmic reticulum chaperone complex  3309.0, 5479.0, 7184.0, 10130.0, 23753.0 
GO:0005832 CC 1.83e-10   5/111    10/29107 D03 chaperonin-containing T-complex          6950.0, 7203.0, 10575.0, 10576.0, 22948.0 
GO:0005788 CC 2.29e-09  12/111   306/29107 D05 endoplasmic reticulum lumen              811.0, 871.0, 3309.0, 5479.0, 7184.0, 7873.0, 8985.0, 9601.0, 10130.0, 23753.0, 51726.0, 56886.0 
GO:0005783 CC 2.44e-09  20/111  1042/29107 D05 endoplasmic reticulum                    811.0, 871.0, 3303.0, 3304.0, 3309.0, 5479.0, 6388.0, 7184.0, 7494.0, 7873.0, 8985.0, 9451.0, 9601.0, 10130.0, 10598.0, 23753.0, 51478.0, 51726.0, 56886.0, 127544.0 
GO:0005654 CC 2.53e-09  39/111  3805/29107 D02 nucleoplasm                              890.0, 1104.0, 1410.0, 1432.0, 2288.0, 3303.0, 3304.0, 3312.0, 3320.0, 3326.0, 3337.0, 5479.0, 5481.0, 5987.0, 6478.0, 6697.0, 6924.0, 7150.0, 7314.0, 7494.0, 8815.0, 8880.0, 10049.0, 10370.0, 10419.0, 10432.0, 10575.0, 10808.0, 23076.0, 23210.0, 25888.0, 27101.0, 51278.0, 54432.0, 54971.0, 55596.0, 55646.0, 83860.0, 162989.0 
GO:0005739 CC 3.89e-09  22/111  1307/29107 D05 mitochondrion                            384.0, 1410.0, 1432.0, 2288.0, 3301.0, 3303.0, 3304.0, 3308.0, 3309.0, 3313.0, 3320.0, 3326.0, 3329.0, 3336.0, 3735.0, 5832.0, 7314.0, 29074.0, 53343.0, 60493.0, 64969.0, 83875.0 
GO:0101031 CC 4.39e-09   5/111    17/29107 D02 chaperone complex                        3312.0, 6388.0, 10963.0, 23753.0, 51726.0 
GO:0002199 CC 1.39e-08   4/111     8/29107 D02 zona pellucida receptor complex          6950.0, 7203.0, 10575.0, 10576.0 
GO:0032991 CC 2.38e-08  15/111   643/29107 D01 protein-containing complex               1104.0, 1410.0, 2288.0, 3303.0, 3304.0, 3309.0, 3320.0, 3326.0, 3329.0, 5479.0, 7184.0, 10370.0, 10808.0, 10963.0, 56886.0 
GO:0048471 CC 9.15e-08  15/111   713/29107 D02 perinuclear region of cytoplasm          811.0, 2288.0, 3301.0, 3303.0, 3304.0, 3312.0, 3320.0, 3326.0, 5479.0, 6526.0, 7184.0, 7873.0, 9451.0, 10049.0, 85365.0 
GO:1904813 CC 5.05e-07   7/111   124/29107 D05 ficolin-1-rich granule lumen             1432.0, 3303.0, 3304.0, 3310.0, 3312.0, 3320.0, 3326.0 
GO:0044297 CC 5.11e-07   6/111    77/29107 D02 cell body                                6950.0, 7203.0, 10575.0, 10576.0, 22948.0, 27101.0 
GO:0071682 CC 5.88e-07   4/111    18/29107 D05 endocytic vesicle lumen                  811.0, 3320.0, 7184.0, 10808.0 
GO:0005925 CC 6.15e-07  11/111   418/29107 D05 focal adhesion                           811.0, 3303.0, 3304.0, 3309.0, 3312.0, 3313.0, 3315.0, 5479.0, 7184.0, 8650.0, 23767.0 
GO:0005874 CC 2.22e-06   9/111   298/29107 D06 microtubule                              2288.0, 6950.0, 7203.0, 10263.0, 10575.0, 10576.0, 10808.0, 22948.0, 57821.0 
GO:0044295 CC 3.82e-06   4/111    28/29107 D04 axonal growth cone                       2288.0, 3320.0, 3326.0, 23767.0 
GO:0033018 CC 4.46e-06   3/111     9/29107 D06 sarcoplasmic reticulum lumen             811.0, 7184.0, 7873.0 
GO:0005793 CC 1.17e-05   5/111    77/29107 D05 endoplasmic reticulum-Golgi intermediate compartment 871.0, 3309.0, 10130.0, 56886.0, 81562.0 
GO:0005789 CC 2.05e-05  14/111   973/29107 D04 endoplasmic reticulum membrane           811.0, 3309.0, 7184.0, 7314.0, 7494.0, 8985.0, 9451.0, 10130.0, 23767.0, 51478.0, 58477.0, 81562.0, 85365.0, 127544.0 
GO:0016234 CC 6.83e-05   3/111    21/29107 D03 inclusion body                           3303.0, 3304.0, 3326.0 
GO:0034774 CC 8.10e-05   5/111   115/29107 D06 secretory granule lumen                  1432.0, 3310.0, 3312.0, 3320.0, 3326.0 
GO:0005759 CC 1.09e-04   8/111   381/29107 D05 mitochondrial matrix                     384.0, 3313.0, 3329.0, 3336.0, 3735.0, 53343.0, 60493.0, 83875.0 
GO:0005790 CC 1.32e-04   3/111    26/29107 D06 smooth endoplasmic reticulum             811.0, 3309.0, 5479.0 
GO:0005814 CC 2.33e-04   5/111   144/29107 D05 centriole                                3303.0, 3304.0, 3310.0, 84984.0, 115948.0 
GO:1990904 CC 3.08e-04   5/111   153/29107 D02 ribonucleoprotein complex                3303.0, 3304.0, 3312.0, 10432.0, 23210.0 
GO:0044294 CC 5.10e-04   2/111     9/29107 D04 dendritic growth cone                    3320.0, 3326.0 
GO:0051082 MF 8.66e-40  26/111   112/29107 D03 unfolded protein binding                 811.0, 871.0, 1410.0, 3301.0, 3303.0, 3304.0, 3309.0, 3310.0, 3312.0, 3313.0, 3320.0, 3326.0, 3329.0, 3336.0, 3337.0, 5479.0, 6950.0, 7184.0, 7203.0, 10049.0, 10575.0, 10576.0, 22948.0, 51726.0, 55466.0, 56886.0 
GO:0044183 MF 2.27e-29  16/111    39/29107 D01 protein folding chaperone                811.0, 3303.0, 3304.0, 3309.0, 3310.0, 3312.0, 3313.0, 3315.0, 3326.0, 3337.0, 6950.0, 7203.0, 10049.0, 10575.0, 10576.0, 22948.0 
GO:0003723 MF 9.19e-19  34/111  1388/29107 D04 RNA binding                              811.0, 871.0, 2288.0, 3303.0, 3304.0, 3312.0, 3313.0, 3315.0, 3320.0, 3326.0, 3329.0, 3336.0, 5479.0, 5832.0, 6950.0, 7150.0, 7184.0, 7203.0, 7873.0, 8880.0, 9601.0, 10432.0, 10575.0, 10963.0, 23076.0, 23210.0, 55596.0, 55646.0, 55795.0, 56061.0, 60493.0, 64969.0, 65117.0, 83480.0 
GO:0005515 MF 3.40e-18  92/111 12418/29107 D02 protein binding                          384.0, 811.0, 871.0, 890.0, 1104.0, 1410.0, 1432.0, 2288.0, 3301.0, 3303.0, 3304.0, 3308.0, 3309.0, 3310.0, 3312.0, 3313.0, 3315.0, 3320.0, 3326.0, 3329.0, 3336.0, 3337.0, 3735.0, 4758.0, 5479.0, 5481.0, 5832.0, 5987.0, 6478.0, 6897.0, 6924.0, 6950.0, 7150.0, 7184.0, 7203.0, 7314.0, 7494.0, 7873.0, 8650.0, 8815.0, 8880.0, 8985.0, 9451.0, 9601.0, 9923.0, 10007.0, 10049.0, 10130.0, 10263.0, 10370.0, 10419.0, 10432.0, 10575.0, 10576.0, 10598.0, 10808.0, 10963.0, 22948.0, 23076.0, 23210.0, 23235.0, 23534.0, 23753.0, 23767.0, 25888.0, 26973.0, 27101.0, 29074.0, 29881.0, 51278.0, 51726.0, 53343.0, 54432.0, 54734.0, 54971.0, 55466.0, 55596.0, 55646.0, 55795.0, 56886.0, 59349.0, 60493.0, 65117.0, 78987.0, 81562.0, 83860.0, 83877.0, 84984.0, 85365.0, 115948.0, 127544.0, 162989.0 
GO:0051787 MF 7.96e-16   9/111    28/29107 D03 misfolded protein binding                3303.0, 3304.0, 3309.0, 3310.0, 3312.0, 3313.0, 6388.0, 23753.0, 51726.0 
GO:0051087 MF 9.41e-15  12/111   107/29107 D03 chaperone binding                        811.0, 3301.0, 3309.0, 3312.0, 3329.0, 3336.0, 3337.0, 10049.0, 10598.0, 10963.0, 23753.0, 55466.0 
GO:0031072 MF 3.29e-14  10/111    61/29107 D03 heat shock protein binding               2288.0, 3303.0, 3304.0, 3309.0, 3310.0, 3312.0, 3313.0, 3326.0, 5481.0, 10049.0 
GO:0005524 MF 1.17e-13  29/111  1458/29107 D08 ATP binding                              1432.0, 3301.0, 3303.0, 3304.0, 3308.0, 3309.0, 3310.0, 3312.0, 3313.0, 3320.0, 3326.0, 3329.0, 3336.0, 3735.0, 5832.0, 6897.0, 6950.0, 7150.0, 7184.0, 7203.0, 9451.0, 10575.0, 10576.0, 10808.0, 22824.0, 22948.0, 23235.0, 26973.0, 55466.0 
GO:0031625 MF 5.11e-13  15/111   296/29107 D05 ubiquitin protein ligase binding         811.0, 3301.0, 3303.0, 3304.0, 3309.0, 3310.0, 3312.0, 3313.0, 3320.0, 3326.0, 3329.0, 6950.0, 7314.0, 10576.0, 27101.0 
GO:0055131 MF 2.99e-09   4/111     6/29107 D04 C3HC4-type RING finger domain binding    3301.0, 3303.0, 3304.0, 3312.0 
GO:0140545 MF 5.37e-07   3/111     5/29107 D02 protein disaggregase activity            3303.0, 3304.0, 3312.0 
GO:0030544 MF 6.32e-07   5/111    43/29107 D04 Hsp70 protein binding                    3301.0, 3337.0, 5481.0, 10963.0, 55466.0 
GO:0051879 MF 7.10e-07   5/111    44/29107 D04 Hsp90 protein binding                    5481.0, 9451.0, 10598.0, 10963.0, 26973.0 
GO:0001671 MF 3.29e-06   4/111    27/29107 D03 ATPase activator activity                3301.0, 3337.0, 10049.0, 10598.0 
GO:0045296 MF 3.49e-06   9/111   315/29107 D04 cadherin binding                         3303.0, 3309.0, 3312.0, 3326.0, 3337.0, 8650.0, 10598.0, 23042.0, 56061.0 
GO:0016887 MF 8.13e-06   8/111   264/29107 D07 ATP hydrolysis activity                  3303.0, 3304.0, 3309.0, 3310.0, 3312.0, 3313.0, 3320.0, 3329.0 
GO:0019899 MF 1.24e-05   9/111   369/29107 D03 enzyme binding                           1432.0, 3303.0, 3304.0, 3309.0, 3310.0, 3312.0, 3329.0, 8815.0, 9451.0 
GO:0042802 MF 1.40e-05  18/111  1495/29107 D03 identical protein binding                1410.0, 3315.0, 3320.0, 3326.0, 3735.0, 5832.0, 5987.0, 6897.0, 7494.0, 8815.0, 9451.0, 10007.0, 10419.0, 23210.0, 23534.0, 51278.0, 55646.0, 59349.0 
GO:0003756 MF 5.87e-05   3/111    20/29107 D05 protein disulfide isomerase activity     9601.0, 10130.0, 78987.0 
GO:0001664 MF 1.35e-04   4/111    68/29107 D04 G protein-coupled receptor binding       3301.0, 3303.0, 3304.0, 3312.0 
GO:0023026 MF 1.48e-04   3/111    27/29107 D04 MHC class II protein complex binding     3312.0, 3320.0, 3326.0 
GO:0097718 MF 2.47e-04   3/111    32/29107 D04 disordered domain specific binding       3303.0, 3320.0, 3326.0 
```
