## Supplementary material for "Transcriptional and genetic sex differences for schizophrenia across the dorsolateral prefrontal cortex, hippocampus, and caudate nucleus": Data S4: GO_analysis_module_pink.txt

```
GO:0015031 BP 3.88e-08  24/522   357/29107 D05 protein transport                        1130.0, 7251.0, 8825.0, 9183.0, 10015.0, 10550.0, 10651.0, 11127.0, 23165.0, 23317.0, 25977.0, 51534.0, 51594.0, 51652.0, 54497.0, 55153.0, 55212.0, 57182.0, 59343.0, 84932.0, 121260.0, 134957.0, 149371.0, 157680.0 
GO:0000398 BP 1.06e-06  15/522   181/29107 D11 mRNA splicing, via spliceosome           2483.0, 3190.0, 4857.0, 6431.0, 6432.0, 6629.0, 9879.0, 9939.0, 10236.0, 10283.0, 10569.0, 26986.0, 51362.0, 94104.0, 220988.0 
GO:0007018 BP 1.69e-06  10/522    80/29107 D03 microtubule-based movement               1062.0, 3800.0, 3832.0, 11127.0, 22920.0, 51143.0, 55605.0, 55860.0, 83657.0, 200132.0 
GO:0060271 BP 4.97e-06  15/522   205/29107 D07 cilium assembly                          10097.0, 11127.0, 51382.0, 51473.0, 55212.0, 55779.0, 79770.0, 80217.0, 84140.0, 117178.0, 138639.0, 144535.0, 146057.0, 200373.0, 200728.0 
GO:0042147 BP 7.04e-06   9/522    74/29107 D06 retrograde transport, endosome to Golgi  1213.0, 5870.0, 6643.0, 9581.0, 10228.0, 54497.0, 55737.0, 57589.0, 84910.0 
GO:0006614 BP 1.20e-05   4/522     9/29107 D10 SRP-dependent cotranslational protein targeting to membrane 6727.0, 6729.0, 6731.0, 11231.0 
GO:0051301 BP 2.19e-05  19/522   350/29107 D02 cell division                            699.0, 1062.0, 1213.0, 3832.0, 5901.0, 7251.0, 8317.0, 8872.0, 9183.0, 10776.0, 23047.0, 51143.0, 51434.0, 54069.0, 57542.0, 64682.0, 89782.0, 126731.0, 341019.0 
GO:0061003 BP 2.26e-05   5/522    20/29107 D11 positive regulation of dendritic spine morphogenesis 4976.0, 5048.0, 10059.0, 10097.0, 170506.0 
GO:2000623 BP 2.26e-05   3/522     4/29107 D10 negative regulation of nuclear-transcribed mRNA catabolic process, nonsense-mediated decay 26986.0, 51594.0, 79048.0 
GO:0070584 BP 2.92e-05   5/522    21/29107 D06 mitochondrion morphogenesis              4976.0, 6832.0, 8936.0, 10059.0, 10087.0 
GO:0016241 BP 2.94e-05   7/522    50/29107 D07 regulation of macroautophagy             523.0, 528.0, 529.0, 29979.0, 51382.0, 55737.0, 149371.0 
GO:0000209 BP 3.01e-05  12/522   158/29107 D10 protein polyubiquitination               642.0, 7174.0, 8452.0, 9320.0, 9520.0, 9666.0, 11059.0, 54778.0, 54926.0, 57162.0, 57542.0, 80351.0 
GO:0051028 BP 3.61e-05   8/522    70/29107 D08 mRNA transport                           3800.0, 6432.0, 7884.0, 9908.0, 9939.0, 23165.0, 59343.0, 220988.0 
GO:0045921 BP 4.69e-05   5/522    23/29107 D08 positive regulation of exocytosis        1080.0, 5874.0, 6622.0, 84932.0, 134957.0 
GO:0031398 BP 5.42e-05   8/522    74/29107 D10 positive regulation of protein ubiquitination 868.0, 5601.0, 8452.0, 29979.0, 54778.0, 57162.0, 59343.0, 80762.0 
GO:0008380 BP 5.50e-05  12/522   168/29107 D08 RNA splicing                             4857.0, 5515.0, 6421.0, 6432.0, 6733.0, 8882.0, 9541.0, 9939.0, 10569.0, 10915.0, 11319.0, 58517.0 
GO:0006511 BP 5.65e-05  15/522   252/29107 D08 ubiquitin-dependent protein catabolic process 1540.0, 5685.0, 5701.0, 8452.0, 8533.0, 9320.0, 29761.0, 29979.0, 54778.0, 54926.0, 80204.0, 80762.0, 84196.0, 130507.0, 165918.0 
GO:0005829 CC 1.66e-32 210/522  5294/29107 D02 cytosol                                  39.0, 471.0, 523.0, 528.0, 529.0, 642.0, 673.0, 699.0, 868.0, 908.0, 1062.0, 1080.0, 1111.0, 1130.0, 1213.0, 1434.0, 1540.0, 1653.0, 1740.0, 3141.0, 3157.0, 3184.0, 3832.0, 3836.0, 4190.0, 4205.0, 4591.0, 4677.0, 4733.0, 4763.0, 4898.0, 4925.0, 4976.0, 5048.0, 5110.0, 5150.0, 5291.0, 5393.0, 5395.0, 5515.0, 5520.0, 5532.0, 5534.0, 5537.0, 5567.0, 5601.0, 5608.0, 5685.0, 5690.0, 5700.0, 5701.0, 5870.0, 5901.0, 5910.0, 5912.0, 5921.0, 6421.0, 6622.0, 6643.0, 6727.0, 6729.0, 6731.0, 6733.0, 7024.0, 7174.0, 7251.0, 7270.0, 7342.0, 7520.0, 7529.0, 7534.0, 7884.0, 8439.0, 8452.0, 8453.0, 8533.0, 8615.0, 8799.0, 8805.0, 8833.0, 8887.0, 8894.0, 8935.0, 8936.0, 9097.0, 9108.0, 9183.0, 9320.0, 9495.0, 9520.0, 9529.0, 9530.0, 9581.0, 9631.0, 9669.0, 9748.0, 9829.0, 9847.0, 9861.0, 9908.0, 9939.0, 9987.0, 9988.0, 10015.0, 10056.0, 10059.0, 10087.0, 10097.0, 10152.0, 10228.0, 10243.0, 10294.0, 10427.0, 10478.0, 10521.0, 10569.0, 10623.0, 10657.0, 11059.0, 11127.0, 11168.0, 11196.0, 11215.0, 11319.0, 22902.0, 22920.0, 23047.0, 23074.0, 23165.0, 23171.0, 23198.0, 23243.0, 23271.0, 23317.0, 23322.0, 23710.0, 25782.0, 25904.0, 25977.0, 26039.0, 26958.0, 26986.0, 27145.0, 27250.0, 29761.0, 29789.0, 29922.0, 29979.0, 51103.0, 51126.0, 51143.0, 51382.0, 51434.0, 51473.0, 51534.0, 51594.0, 51652.0, 54069.0, 54332.0, 54497.0, 54778.0, 54926.0, 55140.0, 55212.0, 55605.0, 55607.0, 55737.0, 55750.0, 55827.0, 55854.0, 55860.0, 56899.0, 57162.0, 57542.0, 57559.0, 57589.0, 57600.0, 57665.0, 59343.0, 60496.0, 60684.0, 64168.0, 64682.0, 79068.0, 80018.0, 80155.0, 80204.0, 80333.0, 80351.0, 84196.0, 84223.0, 84251.0, 84301.0, 84910.0, 85313.0, 89782.0, 89890.0, 91801.0, 94104.0, 114294.0, 114882.0, 134957.0, 140578.0, 144193.0, 146057.0, 149371.0, 165918.0, 170506.0, 201456.0, 221895.0 
GO:0005654 CC 9.97e-18 141/522  3805/29107 D02 nucleoplasm                              523.0, 699.0, 868.0, 1062.0, 1111.0, 1434.0, 1479.0, 1653.0, 3066.0, 3184.0, 3190.0, 3836.0, 4205.0, 4436.0, 4857.0, 4976.0, 5291.0, 5393.0, 5395.0, 5431.0, 5520.0, 5532.0, 5534.0, 5537.0, 5567.0, 5601.0, 5608.0, 5685.0, 5690.0, 5700.0, 5701.0, 5901.0, 6118.0, 6421.0, 6431.0, 6432.0, 6629.0, 6733.0, 7024.0, 7174.0, 7182.0, 7270.0, 7342.0, 7385.0, 7520.0, 7534.0, 7884.0, 8161.0, 8317.0, 8452.0, 8453.0, 8533.0, 8634.0, 8731.0, 8799.0, 8805.0, 8882.0, 8935.0, 9015.0, 9044.0, 9252.0, 9320.0, 9774.0, 9861.0, 9879.0, 9917.0, 9939.0, 9987.0, 9988.0, 10087.0, 10100.0, 10111.0, 10228.0, 10236.0, 10283.0, 10521.0, 10569.0, 10623.0, 10657.0, 10776.0, 10799.0, 10915.0, 10926.0, 11073.0, 11168.0, 11169.0, 11319.0, 23047.0, 23081.0, 23198.0, 23243.0, 23322.0, 23594.0, 26039.0, 27107.0, 29979.0, 51362.0, 51434.0, 51473.0, 51534.0, 51692.0, 54069.0, 54433.0, 54778.0, 54881.0, 55013.0, 55153.0, 55759.0, 55777.0, 55813.0, 55827.0, 55870.0, 55907.0, 57665.0, 59343.0, 64168.0, 64682.0, 64769.0, 65080.0, 79048.0, 79068.0, 80204.0, 80314.0, 84196.0, 84301.0, 84897.0, 85313.0, 91801.0, 91875.0, 92345.0, 93621.0, 134510.0, 138639.0, 143098.0, 165918.0, 170506.0, 220988.0, 221092.0, 221895.0, 245711.0, 253769.0 
GO:0005737 CC 5.71e-17 161/522  4713/29107 D02 cytoplasm                                39.0, 642.0, 908.0, 1080.0, 1111.0, 1434.0, 1607.0, 1653.0, 1827.0, 2257.0, 3066.0, 3141.0, 3157.0, 3190.0, 3836.0, 4254.0, 4591.0, 4677.0, 4733.0, 4763.0, 4857.0, 4976.0, 5110.0, 5128.0, 5291.0, 5393.0, 5532.0, 5601.0, 5701.0, 5901.0, 5921.0, 6432.0, 6622.0, 6643.0, 6727.0, 6729.0, 6733.0, 6741.0, 7174.0, 7251.0, 7529.0, 7534.0, 7884.0, 8317.0, 8439.0, 8452.0, 8533.0, 8539.0, 8872.0, 8882.0, 8894.0, 8935.0, 9108.0, 9217.0, 9252.0, 9373.0, 9472.0, 9520.0, 9529.0, 9530.0, 9541.0, 9666.0, 9669.0, 9748.0, 9774.0, 9829.0, 9867.0, 9908.0, 9926.0, 9939.0, 10056.0, 10059.0, 10097.0, 10152.0, 10209.0, 10243.0, 10521.0, 10569.0, 10651.0, 10657.0, 10776.0, 10950.0, 11059.0, 11073.0, 11169.0, 11196.0, 11215.0, 11319.0, 22891.0, 22902.0, 22911.0, 23080.0, 23322.0, 25914.0, 26052.0, 26260.0, 26953.0, 26986.0, 27250.0, 28969.0, 29789.0, 29953.0, 29979.0, 51015.0, 51126.0, 51434.0, 51473.0, 53340.0, 54765.0, 54778.0, 55103.0, 55140.0, 55148.0, 55607.0, 55750.0, 55779.0, 55827.0, 56521.0, 57180.0, 57600.0, 57604.0, 57639.0, 58517.0, 60491.0, 64168.0, 79068.0, 79809.0, 79893.0, 79896.0, 79925.0, 80007.0, 80018.0, 80155.0, 80204.0, 80333.0, 80351.0, 80705.0, 83657.0, 84223.0, 84251.0, 84306.0, 89782.0, 89890.0, 91801.0, 91875.0, 92345.0, 113802.0, 114134.0, 117178.0, 128153.0, 130507.0, 134957.0, 138639.0, 140578.0, 146057.0, 159989.0, 170506.0, 200132.0, 220988.0, 341019.0, 552889.0 
GO:0016020 CC 4.86e-16  94/522  2127/29107 D02 membrane                                 471.0, 699.0, 1062.0, 1080.0, 1130.0, 1213.0, 1434.0, 1653.0, 1740.0, 3190.0, 3832.0, 4436.0, 4733.0, 4763.0, 4976.0, 5291.0, 5431.0, 5515.0, 5690.0, 5700.0, 5701.0, 5870.0, 5901.0, 5912.0, 6307.0, 6622.0, 6643.0, 7417.0, 7419.0, 7520.0, 7529.0, 8161.0, 8452.0, 8539.0, 8615.0, 8799.0, 9108.0, 9183.0, 9529.0, 9530.0, 9631.0, 9879.0, 9926.0, 10015.0, 10056.0, 10059.0, 10087.0, 10097.0, 10111.0, 10294.0, 10299.0, 10396.0, 10478.0, 10521.0, 10550.0, 10569.0, 10657.0, 11231.0, 22902.0, 23165.0, 23317.0, 23592.0, 23594.0, 25904.0, 26052.0, 26354.0, 26986.0, 28969.0, 29789.0, 51143.0, 51382.0, 51571.0, 51594.0, 54331.0, 54332.0, 54497.0, 54940.0, 55212.0, 55288.0, 55750.0, 55907.0, 57515.0, 57559.0, 57589.0, 57665.0, 80155.0, 84306.0, 84910.0, 89782.0, 114134.0, 114882.0, 149371.0, 221092.0, 375612.0 
GO:0005634 CC 1.12e-11 160/522  5371/29107 D05 nucleus                                  642.0, 673.0, 1062.0, 1080.0, 1111.0, 1434.0, 1479.0, 1653.0, 1662.0, 1738.0, 1827.0, 2257.0, 3066.0, 3184.0, 3190.0, 3419.0, 3832.0, 3836.0, 4205.0, 4436.0, 4733.0, 4763.0, 4857.0, 5128.0, 5291.0, 5393.0, 5395.0, 5431.0, 5515.0, 5567.0, 5601.0, 5685.0, 5690.0, 5700.0, 5701.0, 5901.0, 6118.0, 6421.0, 6432.0, 6622.0, 6629.0, 6727.0, 6729.0, 6733.0, 6741.0, 6832.0, 7024.0, 7270.0, 7342.0, 7417.0, 7419.0, 7520.0, 7529.0, 7534.0, 7761.0, 7884.0, 8161.0, 8317.0, 8452.0, 8539.0, 8634.0, 8731.0, 8805.0, 8882.0, 9097.0, 9183.0, 9252.0, 9320.0, 9373.0, 9520.0, 9529.0, 9530.0, 9541.0, 9581.0, 9774.0, 9841.0, 9852.0, 9879.0, 9910.0, 9939.0, 9988.0, 10097.0, 10152.0, 10209.0, 10236.0, 10521.0, 10569.0, 10657.0, 10799.0, 10915.0, 10926.0, 10950.0, 11011.0, 11059.0, 11073.0, 11137.0, 11168.0, 11319.0, 22864.0, 22887.0, 23047.0, 23081.0, 23198.0, 25904.0, 26039.0, 26260.0, 26354.0, 26953.0, 26986.0, 27250.0, 29761.0, 51126.0, 51434.0, 54069.0, 54332.0, 54778.0, 54881.0, 54942.0, 55100.0, 55140.0, 55212.0, 55777.0, 55827.0, 55854.0, 55870.0, 55907.0, 57162.0, 57396.0, 57604.0, 57665.0, 59343.0, 60491.0, 63934.0, 79068.0, 79893.0, 80155.0, 80204.0, 80314.0, 80351.0, 81856.0, 84129.0, 84196.0, 84792.0, 84897.0, 85313.0, 89890.0, 91801.0, 94104.0, 113802.0, 117178.0, 134510.0, 135112.0, 146057.0, 165918.0, 170506.0, 220988.0, 221092.0, 221895.0, 245711.0, 266812.0 
GO:0005739 CC 4.21e-08  53/522  1307/29107 D05 mitochondrion                            39.0, 1653.0, 1738.0, 3141.0, 3419.0, 4719.0, 4898.0, 4976.0, 5019.0, 5515.0, 5537.0, 5601.0, 5910.0, 6622.0, 6832.0, 7385.0, 7417.0, 7419.0, 7991.0, 8774.0, 8799.0, 8802.0, 8803.0, 9512.0, 9529.0, 9804.0, 10059.0, 10087.0, 10651.0, 11222.0, 23710.0, 51103.0, 51571.0, 54332.0, 54881.0, 55013.0, 55288.0, 55471.0, 55737.0, 55750.0, 60491.0, 64965.0, 65080.0, 79048.0, 79810.0, 80007.0, 83693.0, 84129.0, 84196.0, 84947.0, 89876.0, 114294.0, 170506.0 
GO:0005929 CC 2.85e-07  17/522   210/29107 D04 cilium                                   11127.0, 22920.0, 23116.0, 23322.0, 51382.0, 51473.0, 51571.0, 53340.0, 55259.0, 79770.0, 79809.0, 83657.0, 84140.0, 126731.0, 164781.0, 166379.0, 200373.0 
GO:0071013 CC 2.97e-06  10/522    85/29107 D04 catalytic step 2 spliceosome             2483.0, 3190.0, 6629.0, 9939.0, 10236.0, 10283.0, 10569.0, 26986.0, 51362.0, 220988.0 
GO:0070062 CC 4.37e-06  69/522  2169/29107 D06 extracellular exosome                    39.0, 471.0, 523.0, 528.0, 529.0, 642.0, 781.0, 908.0, 961.0, 1213.0, 1434.0, 3190.0, 4190.0, 4677.0, 4925.0, 5048.0, 5110.0, 5393.0, 5515.0, 5567.0, 5685.0, 5690.0, 5870.0, 5874.0, 5901.0, 5910.0, 5912.0, 6432.0, 7251.0, 7419.0, 7529.0, 7534.0, 8452.0, 8774.0, 8803.0, 8804.0, 8825.0, 8887.0, 9097.0, 9373.0, 9520.0, 9748.0, 10015.0, 10097.0, 10294.0, 10396.0, 11059.0, 11127.0, 23171.0, 23317.0, 26052.0, 26986.0, 29789.0, 29953.0, 51382.0, 51534.0, 51571.0, 51652.0, 54331.0, 55737.0, 55777.0, 57180.0, 60496.0, 63908.0, 81533.0, 84223.0, 84932.0, 170506.0, 100499483.0 
GO:0005930 CC 6.22e-06  11/522   113/29107 D02 axoneme                                  22920.0, 23322.0, 51473.0, 55212.0, 55259.0, 80217.0, 89876.0, 114327.0, 126731.0, 144535.0, 200373.0 
GO:0016607 CC 2.03e-05  21/522   411/29107 D03 nuclear speck                            6421.0, 6431.0, 6432.0, 6629.0, 6729.0, 6733.0, 8539.0, 9320.0, 9541.0, 9774.0, 9879.0, 9939.0, 10521.0, 10569.0, 10915.0, 23198.0, 51362.0, 54942.0, 58517.0, 79068.0, 170506.0 
GO:0016469 CC 2.26e-05   3/522     4/29107 D03 proton-transporting two-sector ATPase complex 523.0, 528.0, 529.0 
GO:0005813 CC 3.57e-05  24/522   528/29107 D03 centrosome                               1111.0, 1540.0, 4190.0, 5048.0, 5567.0, 8452.0, 9541.0, 11127.0, 22891.0, 22920.0, 23271.0, 23322.0, 25914.0, 29789.0, 29922.0, 51143.0, 51382.0, 55212.0, 83657.0, 84140.0, 114327.0, 126731.0, 140578.0, 441054.0 
GO:0000502 CC 4.33e-05   7/522    53/29107 D05 proteasome complex                       5685.0, 5690.0, 5700.0, 5701.0, 9097.0, 9861.0, 29979.0 
GO:0072686 CC 4.38e-05  10/522   115/29107 D06 mitotic spindle                          1213.0, 3832.0, 8317.0, 8452.0, 23116.0, 51473.0, 84140.0, 114327.0, 126731.0, 341019.0 
GO:1990904 CC 1.05e-04  11/522   153/29107 D02 ribonucleoprotein complex                1653.0, 3184.0, 6741.0, 7520.0, 7884.0, 9908.0, 10236.0, 10521.0, 26986.0, 79048.0, 220988.0 
GO:0005874 CC 1.09e-04  16/522   298/29107 D06 microtubule                              908.0, 1062.0, 3800.0, 3832.0, 4976.0, 10059.0, 11127.0, 22911.0, 23116.0, 23710.0, 26052.0, 51143.0, 51473.0, 55605.0, 83657.0, 341019.0 
GO:1904115 CC 1.33e-04   7/522    63/29107 D06 axon cytoplasm                           1740.0, 3800.0, 4976.0, 5048.0, 5874.0, 11127.0, 55860.0 
GO:0036064 CC 1.40e-04  11/522   158/29107 D03 ciliary basal body                       1540.0, 22920.0, 23116.0, 23271.0, 23322.0, 25914.0, 55212.0, 84140.0, 117178.0, 126731.0, 146057.0 
GO:0043231 CC 1.86e-04  31/522   846/29107 D04 intracellular membrane-bounded organelle 523.0, 673.0, 699.0, 1111.0, 4857.0, 5291.0, 5685.0, 8799.0, 9044.0, 9829.0, 10015.0, 10059.0, 10396.0, 10569.0, 11073.0, 11196.0, 22891.0, 23317.0, 23461.0, 51534.0, 55013.0, 55750.0, 56899.0, 79068.0, 79608.0, 80155.0, 80314.0, 83693.0, 84549.0, 114134.0, 114882.0 
GO:0005794 CC 1.97e-04  35/522   988/29107 D05 Golgi apparatus                          4925.0, 5870.0, 6622.0, 8452.0, 8615.0, 9217.0, 9348.0, 9581.0, 9910.0, 9917.0, 10059.0, 10087.0, 10228.0, 10396.0, 11137.0, 11196.0, 22920.0, 23271.0, 23461.0, 23710.0, 26035.0, 26052.0, 51062.0, 54940.0, 55870.0, 60684.0, 64801.0, 79158.0, 79925.0, 80018.0, 80762.0, 84910.0, 84932.0, 85465.0, 114805.0 
GO:0035869 CC 2.10e-04   5/522    31/29107 D02 ciliary transition zone                  22920.0, 23322.0, 126731.0, 146057.0, 200728.0 
GO:0005789 CC 2.89e-04  34/522   973/29107 D04 endoplasmic reticulum membrane           1080.0, 3156.0, 5870.0, 6307.0, 7991.0, 9183.0, 9217.0, 9867.0, 9926.0, 10059.0, 10087.0, 10299.0, 10427.0, 10550.0, 25782.0, 26958.0, 51062.0, 51594.0, 57142.0, 57515.0, 57665.0, 64801.0, 79053.0, 79608.0, 84932.0, 85465.0, 114882.0, 140578.0, 145173.0, 154807.0, 165679.0, 201562.0, 202052.0, 548645.0 
GO:0000221 CC 3.00e-04   3/522     8/29107 D05 vacuolar proton-transporting V-type ATPase, V1 domain 523.0, 528.0, 529.0 
GO:0031416 CC 3.21e-04   2/522     2/29107 D07 NatB complex                             51126.0, 80018.0 
GO:0005815 CC 5.09e-04   8/522   102/29107 D02 microtubule organizing center            7251.0, 7871.0, 8615.0, 10015.0, 11073.0, 11215.0, 23116.0, 51473.0 
GO:0014069 CC 5.67e-04  13/522   247/29107 D04 postsynaptic density                     1740.0, 3836.0, 9495.0, 9829.0, 9867.0, 10097.0, 10243.0, 23362.0, 26052.0, 55607.0, 56899.0, 57142.0, 220988.0 
GO:0000781 CC 6.54e-04  10/522   160/29107 D03 chromosome, telomeric region             1111.0, 4436.0, 5431.0, 6118.0, 6741.0, 7520.0, 10111.0, 54433.0, 80351.0, 170506.0 
GO:0070939 CC 9.52e-04   2/522     3/29107 D03 Dsl1/NZR complex                         9183.0, 51594.0 
GO:0016939 CC 9.52e-04   2/522     3/29107 D04 kinesin II complex                       11127.0, 22920.0 
GO:0099073 CC 9.52e-04   2/522     3/29107 D07 mitochondrion-derived vesicle            10059.0, 55737.0 
GO:0044611 CC 9.52e-04   2/522     3/29107 D03 nuclear pore inner ring                  9631.0, 23165.0 
GO:0005694 CC 9.53e-04  11/522   198/29107 D05 chromosome                               1062.0, 11073.0, 11137.0, 23047.0, 26354.0, 55299.0, 55777.0, 55813.0, 55870.0, 80204.0, 84301.0 
GO:0005876 CC 9.99e-04   5/522    43/29107 D07 spindle microtubule                      3832.0, 11127.0, 22920.0, 23116.0, 84140.0 
GO:0005615 CC 9.15e-04  14/522  1700/29107 D02 extracellular space                      685.0, 1111.0, 2257.0, 4190.0, 4254.0, 4925.0, 6622.0, 7534.0, 8804.0, 23312.0, 26354.0, 55471.0, 146057.0, 223117.0 
GO:0005515 MF 7.73e-39 369/522 12418/29107 D02 protein binding                          39.0, 523.0, 528.0, 529.0, 642.0, 673.0, 685.0, 699.0, 868.0, 908.0, 961.0, 1062.0, 1080.0, 1111.0, 1130.0, 1213.0, 1434.0, 1479.0, 1540.0, 1653.0, 1738.0, 1740.0, 1827.0, 2257.0, 2483.0, 3066.0, 3141.0, 3156.0, 3184.0, 3190.0, 3419.0, 3800.0, 3832.0, 3836.0, 4190.0, 4205.0, 4254.0, 4436.0, 4591.0, 4677.0, 4719.0, 4733.0, 4763.0, 4857.0, 4898.0, 4925.0, 4976.0, 5048.0, 5110.0, 5128.0, 5291.0, 5393.0, 5395.0, 5431.0, 5515.0, 5520.0, 5532.0, 5534.0, 5537.0, 5567.0, 5601.0, 5608.0, 5685.0, 5690.0, 5700.0, 5701.0, 5870.0, 5874.0, 5901.0, 5910.0, 5912.0, 5921.0, 6118.0, 6307.0, 6421.0, 6431.0, 6432.0, 6622.0, 6629.0, 6643.0, 6727.0, 6729.0, 6731.0, 6733.0, 6741.0, 6832.0, 7024.0, 7174.0, 7182.0, 7251.0, 7270.0, 7342.0, 7385.0, 7417.0, 7520.0, 7529.0, 7534.0, 7871.0, 7884.0, 7905.0, 8161.0, 8317.0, 8439.0, 8452.0, 8453.0, 8533.0, 8539.0, 8615.0, 8731.0, 8774.0, 8799.0, 8802.0, 8803.0, 8805.0, 8825.0, 8882.0, 8887.0, 8894.0, 8935.0, 8936.0, 9015.0, 9097.0, 9108.0, 9183.0, 9217.0, 9252.0, 9320.0, 9373.0, 9472.0, 9495.0, 9529.0, 9530.0, 9541.0, 9631.0, 9666.0, 9669.0, 9729.0, 9748.0, 9774.0, 9804.0, 9841.0, 9852.0, 9861.0, 9867.0, 9908.0, 9917.0, 9939.0, 9987.0, 10015.0, 10056.0, 10059.0, 10087.0, 10097.0, 10100.0, 10111.0, 10152.0, 10209.0, 10228.0, 10236.0, 10243.0, 10294.0, 10299.0, 10396.0, 10427.0, 10478.0, 10521.0, 10550.0, 10569.0, 10623.0, 10651.0, 10657.0, 10678.0, 10776.0, 10915.0, 10926.0, 10950.0, 11011.0, 11059.0, 11073.0, 11127.0, 11168.0, 11169.0, 11196.0, 11215.0, 11231.0, 11319.0, 22864.0, 22887.0, 22891.0, 22902.0, 22911.0, 22920.0, 23047.0, 23074.0, 23165.0, 23198.0, 23243.0, 23271.0, 23317.0, 23322.0, 23592.0, 23594.0, 23710.0, 25782.0, 25904.0, 25977.0, 26039.0, 26052.0, 26354.0, 26953.0, 26986.0, 27248.0, 27250.0, 28969.0, 29094.0, 29761.0, 29789.0, 29922.0, 29979.0, 51015.0, 51062.0, 51103.0, 51106.0, 51126.0, 51143.0, 51234.0, 51362.0, 51382.0, 51473.0, 51534.0, 51571.0, 51652.0, 51692.0, 53340.0, 54069.0, 54331.0, 54332.0, 54433.0, 54497.0, 54765.0, 54778.0, 54881.0, 54926.0, 54940.0, 54942.0, 55041.0, 55103.0, 55140.0, 55212.0, 55259.0, 55288.0, 55299.0, 55322.0, 55471.0, 55605.0, 55607.0, 55622.0, 55737.0, 55750.0, 55759.0, 55779.0, 55813.0, 55827.0, 55854.0, 55860.0, 56521.0, 57142.0, 57162.0, 57182.0, 57213.0, 57396.0, 57515.0, 57542.0, 57559.0, 57589.0, 57600.0, 57639.0, 58517.0, 59343.0, 59350.0, 60491.0, 60496.0, 60684.0, 63908.0, 63934.0, 64168.0, 64582.0, 64769.0, 64801.0, 64965.0, 65080.0, 79048.0, 79053.0, 79157.0, 79158.0, 79596.0, 79770.0, 79809.0, 79810.0, 80007.0, 80018.0, 80135.0, 80155.0, 80204.0, 80314.0, 80333.0, 80351.0, 80705.0, 80762.0, 83693.0, 84129.0, 84140.0, 84196.0, 84251.0, 84301.0, 84306.0, 84319.0, 84549.0, 84792.0, 84897.0, 84932.0, 85313.0, 89876.0, 89890.0, 91749.0, 91801.0, 91875.0, 92345.0, 93621.0, 113802.0, 114134.0, 114327.0, 114882.0, 117155.0, 117178.0, 118490.0, 121260.0, 128153.0, 134510.0, 135112.0, 138639.0, 140578.0, 143098.0, 146057.0, 149371.0, 154807.0, 158326.0, 159989.0, 164781.0, 165679.0, 165918.0, 166379.0, 170506.0, 200132.0, 200728.0, 201456.0, 201562.0, 220988.0, 221895.0, 245711.0, 253769.0, 257194.0, 259294.0, 266812.0, 339416.0, 341019.0, 345757.0, 375612.0, 552889.0 
GO:0003723 MF 1.05e-18  77/522  1388/29107 D04 RNA binding                              908.0, 1213.0, 1479.0, 1653.0, 1662.0, 2483.0, 3066.0, 3184.0, 3190.0, 4857.0, 5393.0, 5431.0, 5700.0, 5901.0, 6421.0, 6431.0, 6432.0, 6727.0, 6729.0, 6731.0, 6733.0, 6741.0, 6832.0, 7520.0, 7534.0, 7884.0, 8539.0, 8615.0, 8634.0, 8731.0, 8802.0, 8894.0, 9530.0, 9666.0, 9669.0, 9774.0, 9879.0, 9908.0, 9939.0, 9987.0, 10056.0, 10209.0, 10236.0, 10521.0, 10657.0, 10915.0, 11168.0, 11196.0, 11222.0, 11231.0, 22864.0, 26354.0, 26986.0, 27250.0, 51106.0, 51143.0, 51362.0, 51692.0, 54433.0, 55299.0, 55854.0, 57142.0, 58517.0, 64965.0, 65080.0, 79048.0, 79810.0, 80135.0, 80155.0, 84319.0, 84549.0, 85313.0, 92345.0, 113802.0, 170506.0, 220988.0, 221092.0 
GO:0005524 MF 2.04e-08  58/522  1458/29107 D08 ATP binding                              523.0, 673.0, 699.0, 908.0, 1062.0, 1080.0, 1111.0, 1607.0, 1653.0, 1662.0, 3141.0, 3800.0, 3832.0, 4436.0, 4677.0, 5128.0, 5291.0, 5395.0, 5567.0, 5601.0, 5608.0, 5700.0, 5701.0, 6733.0, 6832.0, 7520.0, 8317.0, 8634.0, 8803.0, 8833.0, 9044.0, 9252.0, 9748.0, 9778.0, 9879.0, 9917.0, 10056.0, 10097.0, 10111.0, 10243.0, 10294.0, 10396.0, 10521.0, 11011.0, 11127.0, 23461.0, 29789.0, 29922.0, 51143.0, 54926.0, 55605.0, 55750.0, 57180.0, 57396.0, 130399.0, 146057.0, 166379.0, 170506.0 
GO:0008017 MF 9.66e-07  18/522   255/29107 D05 microtubule binding                      1062.0, 3800.0, 3832.0, 4733.0, 4976.0, 5048.0, 6622.0, 9217.0, 10059.0, 11127.0, 23116.0, 26052.0, 55259.0, 55605.0, 84140.0, 84251.0, 126731.0, 341019.0 
GO:0003729 MF 2.61e-05  14/522   208/29107 D05 mRNA binding                             1479.0, 3190.0, 4857.0, 6431.0, 6741.0, 7884.0, 8894.0, 9908.0, 9939.0, 10236.0, 10657.0, 51362.0, 58517.0, 220988.0 
GO:0000287 MF 4.84e-05  14/522   220/29107 D05 magnesium ion binding                    3419.0, 4436.0, 4976.0, 5567.0, 5901.0, 6622.0, 6733.0, 8803.0, 9252.0, 10056.0, 10396.0, 60496.0, 170506.0, 387712.0 
GO:0034237 MF 7.19e-05   5/522    25/29107 D04 protein kinase A regulatory subunit binding 8936.0, 9472.0, 9495.0, 9867.0, 11215.0 
GO:0004842 MF 7.81e-05  14/522   230/29107 D04 ubiquitin-protein transferase activity   4591.0, 8452.0, 8453.0, 9666.0, 9867.0, 10299.0, 11059.0, 26260.0, 54926.0, 57542.0, 79596.0, 80204.0, 130507.0, 165918.0 
GO:0003682 MF 7.88e-05  20/522   418/29107 D02 chromatin binding                        1653.0, 3066.0, 3184.0, 4205.0, 4436.0, 4591.0, 5431.0, 5901.0, 6421.0, 7270.0, 8805.0, 11169.0, 23081.0, 55777.0, 55870.0, 79596.0, 79809.0, 91875.0, 165918.0, 266812.0 
```
