## Supplementary material for "Transcriptional and genetic sex differences for schizophrenia across the dorsolateral prefrontal cortex, hippocampus, and caudate nucleus": Data S4: GO_analysis_module_purple.txt

```
GO:0032981 BP 1.39e-20  19/458    57/29107 D08 mitochondrial respiratory chain complex I assembly 4698.0, 4700.0, 4707.0, 4709.0, 4710.0, 4711.0, 4712.0, 4714.0, 4717.0, 4718.0, 4724.0, 29078.0, 55744.0, 55863.0, 79133.0, 84233.0, 90871.0, 91942.0, 137682.0 
GO:0006120 BP 3.59e-12  12/458    45/29107 D08 mitochondrial electron transport, NADH to ubiquinone 4697.0, 4698.0, 4700.0, 4707.0, 4709.0, 4710.0, 4711.0, 4712.0, 4714.0, 4717.0, 4718.0, 4724.0 
GO:0042776 BP 1.32e-09   7/458    15/29107 D13 mitochondrial ATP synthesis coupled proton transport 509.0, 514.0, 515.0, 522.0, 539.0, 9551.0, 10632.0 
GO:0006412 BP 9.22e-08  16/458   195/29107 D07 translation                              9521.0, 9553.0, 10987.0, 28998.0, 29088.0, 29093.0, 51023.0, 51065.0, 51187.0, 51258.0, 51650.0, 55005.0, 64983.0, 65008.0, 92259.0, 118672.0 
GO:0006626 BP 4.13e-06   6/458    28/29107 D08 protein targeting to mitochondrion       10440.0, 26520.0, 26521.0, 131118.0, 401505.0, 100287932.0 
GO:0006123 BP 9.15e-06   5/458    19/29107 D08 mitochondrial electron transport, cytochrome c to oxygen 1337.0, 1345.0, 1350.0, 9167.0, 54205.0 
GO:0097428 BP 1.83e-05   4/458    11/29107 D06 protein maturation by iron-sulfur cluster transfer 10539.0, 27247.0, 81689.0, 150274.0 
GO:0005743 CC 7.99e-46  65/458   404/29107 D05 mitochondrial inner membrane             509.0, 514.0, 515.0, 522.0, 539.0, 1337.0, 1345.0, 1350.0, 4697.0, 4698.0, 4700.0, 4707.0, 4709.0, 4710.0, 4711.0, 4712.0, 4714.0, 4717.0, 4718.0, 4724.0, 5250.0, 7381.0, 9167.0, 9551.0, 9553.0, 10440.0, 10632.0, 25875.0, 26520.0, 26521.0, 26589.0, 27235.0, 28998.0, 29078.0, 29088.0, 29093.0, 51023.0, 51258.0, 51300.0, 51650.0, 54148.0, 54205.0, 54968.0, 55173.0, 55744.0, 55863.0, 56945.0, 57129.0, 60488.0, 64976.0, 64983.0, 65008.0, 79133.0, 80219.0, 81853.0, 84233.0, 84311.0, 90871.0, 91942.0, 92259.0, 118487.0, 131118.0, 137392.0, 137682.0, 100287932.0 
GO:0005739 CC 4.32e-43 103/458  1307/29107 D05 mitochondrion                            509.0, 515.0, 522.0, 539.0, 1337.0, 1345.0, 1350.0, 1633.0, 1737.0, 1854.0, 4528.0, 4697.0, 4707.0, 4710.0, 4711.0, 4712.0, 4714.0, 4718.0, 4724.0, 5203.0, 5250.0, 5805.0, 5889.0, 6742.0, 8050.0, 8655.0, 9167.0, 9551.0, 9553.0, 10440.0, 10632.0, 10935.0, 11019.0, 11232.0, 25821.0, 25874.0, 25875.0, 25912.0, 26355.0, 26520.0, 26589.0, 27069.0, 27247.0, 27249.0, 28998.0, 29078.0, 29083.0, 29088.0, 29093.0, 51022.0, 51108.0, 51258.0, 51300.0, 51499.0, 51503.0, 51650.0, 51805.0, 54148.0, 54205.0, 54802.0, 54931.0, 54968.0, 54995.0, 55005.0, 55006.0, 55017.0, 55173.0, 55294.0, 55335.0, 55699.0, 55744.0, 55847.0, 55863.0, 56942.0, 56945.0, 57129.0, 60492.0, 64216.0, 64976.0, 64983.0, 79133.0, 80219.0, 81689.0, 83787.0, 84233.0, 84311.0, 84833.0, 91942.0, 92259.0, 118487.0, 122961.0, 131118.0, 135154.0, 137682.0, 150274.0, 158234.0, 196294.0, 282991.0, 388753.0, 401505.0, 440574.0, 100287932.0, 100303755.0 
GO:0005654 CC 1.35e-20 135/458  3805/29107 D02 nucleoplasm                              132.0, 515.0, 1163.0, 1633.0, 1854.0, 2958.0, 2959.0, 2971.0, 3094.0, 3281.0, 4085.0, 4338.0, 4528.0, 4710.0, 4711.0, 4712.0, 4869.0, 5001.0, 5094.0, 5423.0, 5440.0, 5557.0, 5682.0, 5684.0, 5686.0, 5713.0, 5889.0, 5984.0, 6119.0, 6428.0, 6500.0, 6613.0, 6635.0, 6636.0, 6637.0, 6638.0, 6880.0, 6882.0, 6921.0, 7295.0, 7322.0, 7341.0, 7347.0, 7993.0, 8089.0, 8360.0, 8363.0, 8446.0, 8487.0, 8548.0, 8930.0, 9446.0, 9521.0, 9604.0, 9616.0, 9978.0, 10200.0, 10213.0, 10284.0, 10286.0, 10438.0, 10440.0, 10597.0, 10621.0, 10920.0, 10923.0, 10987.0, 11017.0, 11097.0, 11200.0, 22826.0, 23582.0, 25875.0, 26589.0, 27247.0, 27258.0, 27292.0, 51003.0, 51022.0, 51096.0, 51138.0, 51174.0, 51187.0, 51300.0, 51397.0, 51499.0, 51501.0, 51503.0, 51567.0, 51637.0, 51639.0, 51645.0, 54107.0, 54780.0, 54840.0, 54931.0, 54934.0, 54951.0, 54968.0, 55110.0, 55120.0, 55164.0, 55174.0, 55294.0, 56902.0, 56938.0, 57149.0, 60592.0, 64754.0, 64776.0, 79101.0, 79980.0, 80145.0, 83640.0, 84246.0, 84268.0, 84280.0, 84520.0, 84661.0, 85004.0, 90390.0, 118487.0, 121504.0, 129401.0, 148423.0, 150274.0, 150678.0, 158234.0, 202559.0, 286053.0, 339487.0, 378708.0, 388753.0, 401466.0, 102157402.0 
GO:0005634 CC 1.49e-13 150/458  5371/29107 D05 nucleus                                  132.0, 515.0, 539.0, 689.0, 805.0, 1389.0, 1854.0, 2079.0, 2287.0, 2959.0, 2971.0, 3012.0, 3015.0, 3094.0, 3281.0, 4085.0, 4291.0, 4869.0, 5001.0, 5094.0, 5134.0, 5203.0, 5423.0, 5440.0, 5569.0, 5682.0, 5684.0, 5686.0, 5713.0, 5889.0, 5984.0, 6416.0, 6500.0, 6613.0, 6635.0, 6636.0, 6637.0, 6742.0, 6880.0, 7295.0, 7322.0, 7341.0, 7360.0, 7561.0, 7644.0, 7730.0, 8089.0, 8195.0, 8301.0, 8360.0, 8363.0, 8446.0, 8487.0, 8548.0, 8655.0, 8813.0, 8836.0, 8930.0, 9326.0, 9521.0, 9604.0, 9616.0, 9978.0, 10094.0, 10200.0, 10213.0, 10284.0, 10286.0, 10438.0, 10539.0, 10597.0, 10920.0, 10923.0, 10983.0, 10987.0, 11097.0, 11171.0, 11200.0, 22826.0, 23412.0, 23582.0, 25874.0, 27247.0, 27258.0, 27430.0, 29081.0, 29087.0, 51002.0, 51022.0, 51065.0, 51096.0, 51138.0, 51182.0, 51188.0, 51319.0, 51371.0, 51501.0, 51503.0, 51510.0, 51527.0, 51567.0, 51637.0, 51639.0, 51645.0, 51646.0, 54107.0, 54205.0, 54780.0, 54840.0, 54931.0, 54969.0, 55093.0, 55110.0, 55120.0, 55174.0, 55294.0, 56938.0, 57862.0, 64754.0, 64976.0, 79717.0, 79876.0, 80063.0, 80145.0, 83640.0, 84268.0, 84520.0, 84661.0, 85004.0, 90025.0, 90390.0, 112942.0, 121504.0, 126231.0, 134701.0, 137392.0, 137682.0, 143689.0, 147947.0, 150678.0, 158234.0, 170958.0, 202559.0, 219771.0, 221336.0, 286053.0, 388558.0, 729967.0, 100529215.0, 102157402.0 
GO:0005747 CC 8.33e-12  12/458    48/29107 D06 mitochondrial respiratory chain complex I 4697.0, 4698.0, 4700.0, 4707.0, 4709.0, 4710.0, 4711.0, 4712.0, 4714.0, 4717.0, 4718.0, 4724.0 
GO:0005829 CC 5.77e-11 141/458  5294/29107 D02 cytosol                                  52.0, 132.0, 534.0, 689.0, 1633.0, 1974.0, 1983.0, 3094.0, 3281.0, 4085.0, 4338.0, 4867.0, 4869.0, 5001.0, 5094.0, 5147.0, 5203.0, 5440.0, 5464.0, 5682.0, 5684.0, 5686.0, 5713.0, 5805.0, 5889.0, 6009.0, 6416.0, 6450.0, 6500.0, 6635.0, 6636.0, 6637.0, 6728.0, 6902.0, 6921.0, 7172.0, 7265.0, 7295.0, 7322.0, 7341.0, 7347.0, 7360.0, 8195.0, 8301.0, 8487.0, 8528.0, 8655.0, 8667.0, 8724.0, 8836.0, 9446.0, 9453.0, 9456.0, 9482.0, 9521.0, 9550.0, 9604.0, 9616.0, 9978.0, 10040.0, 10094.0, 10200.0, 10213.0, 10284.0, 10490.0, 10539.0, 10542.0, 10621.0, 10920.0, 10935.0, 10987.0, 11097.0, 11171.0, 11212.0, 11337.0, 11345.0, 22826.0, 23480.0, 26091.0, 26258.0, 26355.0, 27247.0, 27249.0, 27258.0, 27292.0, 27430.0, 28512.0, 51002.0, 51138.0, 51174.0, 51182.0, 51306.0, 51324.0, 51371.0, 51501.0, 51510.0, 51611.0, 51637.0, 51699.0, 54205.0, 54536.0, 54934.0, 54951.0, 54981.0, 54995.0, 55017.0, 55093.0, 55164.0, 55294.0, 55435.0, 55744.0, 56902.0, 56985.0, 60592.0, 64754.0, 79017.0, 79101.0, 79717.0, 79876.0, 79980.0, 80145.0, 84520.0, 84817.0, 85004.0, 90025.0, 91419.0, 103910.0, 118487.0, 119710.0, 124808.0, 129401.0, 143187.0, 150274.0, 158234.0, 163486.0, 201475.0, 220164.0, 378708.0, 401466.0, 440145.0, 102157402.0 
GO:0005753 CC 7.59e-11   8/458    17/29107 D05 mitochondrial proton-transporting ATP synthase complex 509.0, 514.0, 515.0, 522.0, 539.0, 9551.0, 10632.0, 84833.0 
GO:0005762 CC 6.77e-10  11/458    54/29107 D06 mitochondrial large ribosomal subunit    9553.0, 26589.0, 28998.0, 29088.0, 29093.0, 51258.0, 54148.0, 57129.0, 64976.0, 64983.0, 84311.0 
GO:0005759 CC 1.13e-08  24/458   381/29107 D05 mitochondrial matrix                     318.0, 509.0, 514.0, 515.0, 1737.0, 4714.0, 6742.0, 8050.0, 10935.0, 11019.0, 11232.0, 23590.0, 27292.0, 51022.0, 51805.0, 54802.0, 54931.0, 55006.0, 55699.0, 57001.0, 64216.0, 81689.0, 122961.0, 135154.0 
GO:0005761 CC 6.27e-08   7/458    24/29107 D07 mitochondrial ribosome                   28998.0, 51258.0, 54148.0, 56945.0, 64976.0, 64983.0, 118487.0 
GO:0031305 CC 2.14e-07   8/458    41/29107 D06 integral component of mitochondrial inner membrane 5250.0, 10440.0, 25874.0, 27069.0, 27235.0, 55744.0, 100131801.0, 100287932.0 
GO:0071013 CC 9.21e-07  10/458    85/29107 D04 catalytic step 2 spliceosome             6635.0, 6636.0, 6637.0, 6638.0, 10286.0, 27258.0, 51503.0, 51639.0, 51645.0, 55110.0 
GO:0005763 CC 4.13e-06   6/458    28/29107 D06 mitochondrial small ribosomal subunit    51023.0, 51650.0, 55173.0, 56945.0, 60488.0, 92259.0 
GO:0034719 CC 5.00e-06   5/458    17/29107 D03 SMN-Sm protein complex                   6635.0, 6636.0, 6637.0, 8487.0, 11171.0 
GO:0071007 CC 6.33e-06   6/458    30/29107 D05 U2-type catalytic step 2 spliceosome     6635.0, 6636.0, 6637.0, 10286.0, 51503.0, 51645.0 
GO:0005751 CC 9.15e-06   5/458    19/29107 D05 mitochondrial respiratory chain complex IV 1337.0, 1345.0, 1350.0, 4697.0, 9167.0 
GO:0000276 CC 1.18e-05   4/458    10/29107 D05 mitochondrial proton-transporting ATP synthase complex, coupling factor F(o) 515.0, 522.0, 9551.0, 10632.0 
GO:0005687 CC 2.71e-05   4/458    12/29107 D05 U4 snRNP                                 6635.0, 6636.0, 6637.0, 6638.0 
GO:0034709 CC 2.71e-05   4/458    12/29107 D05 methylosome                              2079.0, 6635.0, 6636.0, 6637.0 
GO:0030532 CC 5.34e-05   4/458    14/29107 D03 small nuclear ribonucleoprotein complex  6635.0, 6636.0, 6637.0, 6638.0 
GO:0008180 CC 7.20e-05   4/458    15/29107 D03 COP9 signalosome                         10920.0, 10987.0, 51138.0, 150678.0 
GO:0005681 CC 8.88e-05   8/458    90/29107 D03 spliceosomal complex                     6009.0, 6635.0, 6636.0, 6637.0, 6638.0, 8487.0, 10286.0, 51503.0 
GO:0005683 CC 1.29e-04   3/458     7/29107 D04 U7 snRNP                                 6635.0, 6636.0, 6637.0 
GO:0071011 CC 1.94e-04   4/458    19/29107 D04 precatalytic spliceosome                 6635.0, 6637.0, 27258.0, 51639.0 
GO:0019773 CC 2.04e-04   3/458     8/29107 D02 proteasome core complex, alpha-subunit complex 5682.0, 5684.0, 5686.0 
GO:0042720 CC 2.47e-04   2/458     2/29107 D04 mitochondrial inner membrane peptidase complex 83943.0, 196294.0 
GO:0016607 CC 3.17e-04  17/458   411/29107 D03 nuclear speck                            4338.0, 4707.0, 4869.0, 6428.0, 7341.0, 8446.0, 8930.0, 10284.0, 10286.0, 51138.0, 51319.0, 51371.0, 51501.0, 51503.0, 80145.0, 163486.0, 102157402.0 
GO:0019005 CC 3.27e-04   6/458    59/29107 D06 SCF ubiquitin ligase complex             1163.0, 6500.0, 9978.0, 55294.0, 92703.0, 196394.0 
GO:0000151 CC 3.36e-04   8/458   109/29107 D04 ubiquitin ligase complex                 7322.0, 7993.0, 9604.0, 51003.0, 51646.0, 84246.0, 90025.0, 90390.0 
GO:0046540 CC 3.50e-04   5/458    39/29107 D06 U4/U6 x U5 tri-snRNP complex             6635.0, 6636.0, 6637.0, 6638.0, 27258.0 
GO:0005758 CC 3.64e-04   7/458    84/29107 D06 mitochondrial intermembrane space        26520.0, 51499.0, 54205.0, 57001.0, 79145.0, 388753.0, 100287932.0 
GO:0005686 CC 4.23e-04   4/458    23/29107 D05 U2 snRNP                                 6635.0, 6637.0, 6638.0, 51639.0 
GO:1902636 CC 7.33e-04   2/458     3/29107 D04 kinociliary basal body                   8195.0, 90410.0 
GO:0000275 CC 7.33e-04   2/458     3/29107 D05 mitochondrial proton-transporting ATP synthase complex, catalytic sector F(1) 509.0, 514.0 
GO:0031021 CC 7.33e-04   2/458     3/29107 D03 interphase microtubule organizing center 255758.0, 440145.0 
GO:0005689 CC 9.18e-04   4/458    28/29107 D04 U12-type spliceosomal complex            6635.0, 6636.0, 6637.0, 51639.0 
GO:0000781 CC 1.02e-03   9/458   160/29107 D03 chromosome, telomeric region             5001.0, 8360.0, 8363.0, 11200.0, 54780.0, 80145.0, 84661.0, 121504.0, 286053.0 
GO:0071005 CC 1.12e-03   5/458    50/29107 D05 U2-type precatalytic spliceosome         6635.0, 6636.0, 6637.0, 27258.0, 55110.0 
GO:0005886 CC 7.00e-09  30/458  4500/29107 D03 plasma membrane                          132.0, 539.0, 805.0, 1983.0, 2850.0, 3094.0, 3682.0, 4718.0, 6009.0, 7341.0, 8301.0, 8649.0, 8655.0, 9456.0, 9497.0, 9550.0, 11337.0, 51182.0, 54536.0, 54934.0, 79009.0, 84100.0, 84102.0, 85004.0, 91419.0, 129401.0, 163404.0, 201475.0, 219771.0, 388753.0 
GO:0005615 CC 5.45e-08   4/458  1700/29107 D02 extracellular space                      522.0, 8836.0, 26521.0, 83939.0 
GO:0005887 CC 4.28e-06   4/458  1403/29107 D04 integral component of plasma membrane    5250.0, 9482.0, 23531.0, 163404.0 
GO:0005515 MF 4.71e-23 300/458 12418/29107 D02 protein binding                          52.0, 98.0, 318.0, 509.0, 514.0, 515.0, 522.0, 534.0, 539.0, 689.0, 805.0, 819.0, 1163.0, 1337.0, 1345.0, 1350.0, 1389.0, 1427.0, 1737.0, 1854.0, 1974.0, 1983.0, 2079.0, 2287.0, 2958.0, 2959.0, 3012.0, 3015.0, 3094.0, 3281.0, 4085.0, 4291.0, 4338.0, 4697.0, 4698.0, 4711.0, 4712.0, 4724.0, 4867.0, 4869.0, 5001.0, 5094.0, 5134.0, 5147.0, 5203.0, 5217.0, 5423.0, 5440.0, 5557.0, 5569.0, 5682.0, 5684.0, 5686.0, 5713.0, 5805.0, 5889.0, 5984.0, 6009.0, 6119.0, 6416.0, 6428.0, 6500.0, 6613.0, 6635.0, 6636.0, 6637.0, 6638.0, 6728.0, 6742.0, 6880.0, 6882.0, 6902.0, 6921.0, 7172.0, 7265.0, 7295.0, 7322.0, 7341.0, 7347.0, 7360.0, 7381.0, 7730.0, 7993.0, 8050.0, 8089.0, 8195.0, 8301.0, 8360.0, 8363.0, 8382.0, 8487.0, 8528.0, 8548.0, 8562.0, 8649.0, 8655.0, 8667.0, 8724.0, 8813.0, 8836.0, 8930.0, 9202.0, 9326.0, 9446.0, 9453.0, 9456.0, 9482.0, 9497.0, 9521.0, 9550.0, 9604.0, 9616.0, 9978.0, 10040.0, 10069.0, 10094.0, 10200.0, 10213.0, 10282.0, 10284.0, 10286.0, 10438.0, 10490.0, 10539.0, 10542.0, 10621.0, 10632.0, 10920.0, 10923.0, 10935.0, 10983.0, 10987.0, 11017.0, 11034.0, 11097.0, 11146.0, 11171.0, 11200.0, 11232.0, 11337.0, 11345.0, 22826.0, 23412.0, 23480.0, 23531.0, 23582.0, 23590.0, 25847.0, 25874.0, 25875.0, 25901.0, 26258.0, 26355.0, 26520.0, 27069.0, 27247.0, 27249.0, 27258.0, 27430.0, 28978.0, 28998.0, 29078.0, 29081.0, 29083.0, 29088.0, 51002.0, 51003.0, 51019.0, 51022.0, 51065.0, 51082.0, 51108.0, 51138.0, 51182.0, 51184.0, 51187.0, 51188.0, 51258.0, 51300.0, 51319.0, 51324.0, 51371.0, 51397.0, 51499.0, 51501.0, 51503.0, 51510.0, 51527.0, 51538.0, 51567.0, 51637.0, 51639.0, 51645.0, 51646.0, 51668.0, 51699.0, 51805.0, 54107.0, 54205.0, 54536.0, 54780.0, 54840.0, 54931.0, 54934.0, 54951.0, 54968.0, 54969.0, 54981.0, 55003.0, 55005.0, 55006.0, 55017.0, 55093.0, 55110.0, 55120.0, 55164.0, 55174.0, 55294.0, 55863.0, 56902.0, 56942.0, 57862.0, 58505.0, 60492.0, 60592.0, 64343.0, 64429.0, 64754.0, 64776.0, 64976.0, 64983.0, 65008.0, 79078.0, 79101.0, 79133.0, 79752.0, 79876.0, 79980.0, 80145.0, 81853.0, 83640.0, 83939.0, 84100.0, 84102.0, 84246.0, 84268.0, 84278.0, 84280.0, 84311.0, 84520.0, 84661.0, 84817.0, 84908.0, 90025.0, 90390.0, 90410.0, 91419.0, 91942.0, 92703.0, 103910.0, 112942.0, 114926.0, 114932.0, 118487.0, 119710.0, 121504.0, 122961.0, 124808.0, 125113.0, 129401.0, 130827.0, 131118.0, 131965.0, 134701.0, 135154.0, 137392.0, 143187.0, 150274.0, 150678.0, 158234.0, 201475.0, 202559.0, 219771.0, 220164.0, 255758.0, 282991.0, 285141.0, 285855.0, 286053.0, 339487.0, 339804.0, 378708.0, 388753.0, 440145.0, 440574.0, 493856.0, 729967.0, 100287932.0, 100529215.0, 102157402.0 
GO:0003723 MF 1.05e-15  66/458  1388/29107 D04 RNA binding                              132.0, 509.0, 689.0, 1854.0, 1974.0, 1983.0, 2079.0, 2287.0, 4528.0, 4869.0, 5094.0, 5682.0, 6428.0, 6613.0, 6635.0, 6636.0, 6637.0, 6638.0, 6728.0, 6742.0, 6902.0, 7295.0, 7341.0, 8360.0, 8363.0, 8446.0, 8667.0, 10200.0, 10284.0, 10438.0, 10539.0, 10923.0, 11097.0, 11171.0, 25821.0, 27258.0, 27292.0, 28998.0, 29088.0, 29093.0, 51065.0, 51096.0, 51503.0, 51538.0, 51637.0, 51639.0, 54148.0, 54931.0, 55110.0, 56902.0, 60488.0, 64216.0, 64976.0, 64983.0, 65008.0, 79009.0, 80145.0, 80759.0, 83640.0, 84311.0, 118487.0, 121504.0, 148423.0, 285855.0, 388753.0, 493856.0 
GO:0008137 MF 1.44e-12  12/458    42/29107 D07 NADH dehydrogenase (ubiquinone) activity 4697.0, 4698.0, 4700.0, 4707.0, 4709.0, 4710.0, 4711.0, 4712.0, 4714.0, 4717.0, 4718.0, 4724.0 
GO:0003735 MF 1.06e-09  17/458   164/29107 D02 structural constituent of ribosome       9553.0, 26589.0, 28998.0, 29088.0, 29093.0, 51023.0, 51065.0, 51187.0, 51258.0, 51650.0, 56945.0, 57129.0, 60488.0, 64983.0, 65008.0, 92259.0, 285855.0 
GO:0046933 MF 2.31e-09   7/458    16/29107 D08 proton-transporting ATP synthase activity, rotational mechanism 509.0, 514.0, 515.0, 522.0, 539.0, 9551.0, 10632.0 
GO:0003743 MF 1.45e-05   7/458    51/29107 D06 translation initiation factor activity   1974.0, 1983.0, 4528.0, 8562.0, 8667.0, 10987.0, 83939.0 
GO:0051537 MF 2.51e-05   5/458    23/29107 D04 2 iron, 2 sulfur cluster binding         51022.0, 55847.0, 81689.0, 122961.0, 493856.0 
GO:0070122 MF 2.71e-05   4/458    12/29107 D04 isopeptidase activity                    5713.0, 8667.0, 10213.0, 10987.0 
GO:0004659 MF 7.47e-05   3/458     6/29107 D04 prenyltransferase activity               9453.0, 23590.0, 27235.0 
GO:0019784 MF 7.47e-05   3/458     6/29107 D06 NEDD8-specific protease activity         7347.0, 10987.0, 51138.0 
```
