## Supplementary material for "Transcriptional and genetic sex differences for schizophrenia across the dorsolateral prefrontal cortex, hippocampus, and caudate nucleus": Data S4: GO_analysis_module_red.txt

```
GO:0006890 BP 9.15e-09  11/640    50/29107 D06 retrograde vesicle-mediated transport, Golgi to endoplasmic reticulum 381.0, 3064.0, 6892.0, 9463.0, 10945.0, 10960.0, 11070.0, 11079.0, 25839.0, 57410.0, 91949.0 
GO:0006886 BP 1.75e-08  24/640   280/29107 D06 intracellular protein transport          160.0, 161.0, 162.0, 375.0, 381.0, 5476.0, 6811.0, 8775.0, 8924.0, 8943.0, 9392.0, 9463.0, 10938.0, 23163.0, 23423.0, 23647.0, 57537.0, 57617.0, 64374.0, 64601.0, 81876.0, 91949.0, 112755.0, 112936.0 
GO:0006457 BP 3.43e-07  15/640   136/29107 D02 protein folding                          4802.0, 5768.0, 6903.0, 6904.0, 7841.0, 8425.0, 9093.0, 9526.0, 10131.0, 10856.0, 11140.0, 23386.0, 64374.0, 79087.0, 169714.0 
GO:0006325 BP 1.90e-06  13/640   117/29107 D04 chromatin organization                   1613.0, 5977.0, 6665.0, 7917.0, 8535.0, 10155.0, 23476.0, 26240.0, 83439.0, 83746.0, 114049.0, 148479.0, 222229.0 
GO:0007399 BP 3.73e-06  22/640   325/29107 D04 nervous system development               869.0, 2048.0, 5097.0, 5977.0, 6389.0, 6597.0, 6598.0, 6602.0, 6609.0, 8220.0, 8448.0, 8861.0, 9253.0, 9362.0, 9542.0, 10280.0, 10523.0, 10612.0, 10858.0, 25791.0, 55626.0, 80023.0 
GO:0000398 BP 1.24e-05  15/640   181/29107 D11 mRNA splicing, via spliceosome           8220.0, 8449.0, 9092.0, 9416.0, 9785.0, 10189.0, 10921.0, 10992.0, 11338.0, 23020.0, 23524.0, 24148.0, 26121.0, 51428.0, 56949.0 
GO:0010976 BP 1.66e-05  12/640   122/29107 D08 positive regulation of neuron projection development 160.0, 816.0, 2011.0, 2475.0, 3675.0, 5754.0, 6376.0, 10938.0, 11344.0, 51517.0, 54606.0, 65009.0 
GO:0045944 BP 2.18e-05  47/640  1107/29107 D11 positive regulation of transcription by RNA polymerase II 607.0, 1388.0, 2902.0, 2962.0, 3481.0, 3607.0, 4221.0, 4782.0, 4802.0, 5598.0, 5914.0, 5977.0, 6297.0, 6376.0, 6548.0, 6597.0, 6598.0, 6665.0, 6777.0, 6829.0, 7391.0, 8085.0, 8772.0, 8861.0, 8943.0, 9572.0, 9889.0, 9915.0, 10524.0, 10856.0, 23082.0, 23476.0, 23558.0, 24148.0, 26053.0, 51157.0, 53635.0, 57178.0, 63977.0, 64763.0, 65992.0, 84656.0, 136051.0, 155061.0, 171017.0, 200186.0, 340061.0 
GO:0005654 CC 9.94e-36 204/640  3805/29107 D02 nucleoplasm                              23.0, 439.0, 607.0, 790.0, 816.0, 1108.0, 1453.0, 1523.0, 1605.0, 1613.0, 1801.0, 1822.0, 2011.0, 2048.0, 2224.0, 2314.0, 2475.0, 2962.0, 2976.0, 3014.0, 3064.0, 3191.0, 3276.0, 3508.0, 3607.0, 3609.0, 3619.0, 3667.0, 3692.0, 4000.0, 4152.0, 4221.0, 4335.0, 4665.0, 4782.0, 4798.0, 4802.0, 5097.0, 5164.0, 5253.0, 5425.0, 5536.0, 5598.0, 5708.0, 5709.0, 5875.0, 5886.0, 5905.0, 5914.0, 5976.0, 5977.0, 6046.0, 6461.0, 6548.0, 6597.0, 6598.0, 6602.0, 6714.0, 6777.0, 6829.0, 6874.0, 6949.0, 7186.0, 7343.0, 7391.0, 7515.0, 7732.0, 7862.0, 7917.0, 7922.0, 8038.0, 8085.0, 8295.0, 8448.0, 8449.0, 8535.0, 8570.0, 8861.0, 8924.0, 9092.0, 9136.0, 9277.0, 9328.0, 9416.0, 9572.0, 9667.0, 9711.0, 9785.0, 9807.0, 9810.0, 9817.0, 9862.0, 9883.0, 9889.0, 9915.0, 10055.0, 10131.0, 10147.0, 10155.0, 10189.0, 10296.0, 10401.0, 10458.0, 10498.0, 10523.0, 10524.0, 10785.0, 10844.0, 10856.0, 10921.0, 10992.0, 11091.0, 11100.0, 11188.0, 11338.0, 22893.0, 23020.0, 23067.0, 23070.0, 23082.0, 23094.0, 23214.0, 23254.0, 23309.0, 23338.0, 23352.0, 23476.0, 23481.0, 23523.0, 23524.0, 23552.0, 23644.0, 23659.0, 24148.0, 25792.0, 25885.0, 26121.0, 26155.0, 26240.0, 27005.0, 27338.0, 28989.0, 29115.0, 29123.0, 29855.0, 50628.0, 50813.0, 51035.0, 51112.0, 51157.0, 51684.0, 53635.0, 53838.0, 54487.0, 54936.0, 54978.0, 55135.0, 55290.0, 55611.0, 55718.0, 55794.0, 55929.0, 56949.0, 57104.0, 57154.0, 57178.0, 57192.0, 57521.0, 57602.0, 57805.0, 63893.0, 63935.0, 63977.0, 64210.0, 64837.0, 65083.0, 79080.0, 79228.0, 79605.0, 80212.0, 80789.0, 80790.0, 83439.0, 83743.0, 83746.0, 84254.0, 84335.0, 84447.0, 84656.0, 90780.0, 91748.0, 92609.0, 114049.0, 114785.0, 118813.0, 144100.0, 148479.0, 149603.0, 155061.0, 169714.0, 200186.0, 222229.0, 253980.0, 340061.0 
GO:0016020 CC 1.31e-28 133/640  2127/29107 D02 membrane                                 23.0, 53.0, 71.0, 160.0, 396.0, 550.0, 790.0, 823.0, 955.0, 1072.0, 1108.0, 1209.0, 1717.0, 1727.0, 1889.0, 1891.0, 1981.0, 2011.0, 2023.0, 2193.0, 2475.0, 2783.0, 2896.0, 3191.0, 3508.0, 3609.0, 4035.0, 4137.0, 4191.0, 4924.0, 5195.0, 5216.0, 5298.0, 5447.0, 5476.0, 5518.0, 5664.0, 5708.0, 5709.0, 5909.0, 6238.0, 6376.0, 6597.0, 7786.0, 7841.0, 7917.0, 7920.0, 7922.0, 7965.0, 8570.0, 8775.0, 8924.0, 8943.0, 9114.0, 9362.0, 9392.0, 9513.0, 9526.0, 9567.0, 9785.0, 9810.0, 9986.0, 9993.0, 10043.0, 10113.0, 10131.0, 10189.0, 10280.0, 10307.0, 10391.0, 10489.0, 10523.0, 10554.0, 10844.0, 10856.0, 10938.0, 10985.0, 10999.0, 11188.0, 11253.0, 23020.0, 23141.0, 23352.0, 23481.0, 23644.0, 23659.0, 23762.0, 24148.0, 25791.0, 26090.0, 50628.0, 50651.0, 51428.0, 54606.0, 54788.0, 54814.0, 54978.0, 55116.0, 55324.0, 55654.0, 55920.0, 56949.0, 57104.0, 57130.0, 57192.0, 57410.0, 57537.0, 57555.0, 58513.0, 63916.0, 64210.0, 64755.0, 64837.0, 66005.0, 79065.0, 79087.0, 79594.0, 79803.0, 80153.0, 80789.0, 81037.0, 81502.0, 84447.0, 84720.0, 84937.0, 85406.0, 90678.0, 112755.0, 124583.0, 137964.0, 196500.0, 375323.0, 100507050.0 
GO:0005829 CC 2.83e-22 218/640  5294/29107 D02 cytosol                                  14.0, 23.0, 71.0, 81.0, 151.0, 160.0, 161.0, 162.0, 375.0, 396.0, 598.0, 790.0, 816.0, 823.0, 1072.0, 1453.0, 1523.0, 1605.0, 1801.0, 1891.0, 1981.0, 2023.0, 2039.0, 2048.0, 2193.0, 2224.0, 2310.0, 2314.0, 2475.0, 2783.0, 3064.0, 3208.0, 3276.0, 3619.0, 3667.0, 3692.0, 4000.0, 4137.0, 4218.0, 4221.0, 4682.0, 4957.0, 5138.0, 5153.0, 5164.0, 5195.0, 5198.0, 5216.0, 5298.0, 5447.0, 5518.0, 5536.0, 5575.0, 5598.0, 5708.0, 5709.0, 5875.0, 5886.0, 5905.0, 5909.0, 5914.0, 5976.0, 5977.0, 6461.0, 6499.0, 6620.0, 6710.0, 6714.0, 6723.0, 6777.0, 6811.0, 6874.0, 6903.0, 6949.0, 7094.0, 7186.0, 7407.0, 7786.0, 7862.0, 7917.0, 7965.0, 8078.0, 8570.0, 8772.0, 8775.0, 8831.0, 8890.0, 8924.0, 9092.0, 9093.0, 9463.0, 9513.0, 9567.0, 9711.0, 9807.0, 9810.0, 9817.0, 9820.0, 9853.0, 9919.0, 9986.0, 10043.0, 10072.0, 10121.0, 10189.0, 10280.0, 10307.0, 10398.0, 10452.0, 10458.0, 10489.0, 10498.0, 10785.0, 10844.0, 10856.0, 10868.0, 10869.0, 10921.0, 10985.0, 11021.0, 11140.0, 11180.0, 11188.0, 11190.0, 11333.0, 22907.0, 23053.0, 23164.0, 23192.0, 23214.0, 23223.0, 23254.0, 23352.0, 23481.0, 23523.0, 23644.0, 23647.0, 23762.0, 25791.0, 25839.0, 26155.0, 26284.0, 27005.0, 27154.0, 27338.0, 28989.0, 29123.0, 50488.0, 50628.0, 50813.0, 51035.0, 51112.0, 51368.0, 51428.0, 51517.0, 51684.0, 54487.0, 54978.0, 55135.0, 55229.0, 55611.0, 55626.0, 55665.0, 55690.0, 55697.0, 55718.0, 55794.0, 55898.0, 55920.0, 55929.0, 56006.0, 57104.0, 57154.0, 57178.0, 57410.0, 57521.0, 57602.0, 57610.0, 58513.0, 63891.0, 63893.0, 63916.0, 64122.0, 64210.0, 64320.0, 64837.0, 65009.0, 79571.0, 79586.0, 80153.0, 80176.0, 80789.0, 80790.0, 81876.0, 83439.0, 83696.0, 83743.0, 84254.0, 84335.0, 84656.0, 84937.0, 84993.0, 90678.0, 91039.0, 93436.0, 93611.0, 112755.0, 112936.0, 114757.0, 118813.0, 144100.0, 148022.0, 149603.0, 155061.0, 157285.0, 253980.0, 340061.0, 388552.0 
GO:0005634 CC 4.05e-17 206/640  5371/29107 D05 nucleus                                  71.0, 81.0, 396.0, 790.0, 984.0, 1072.0, 1388.0, 1453.0, 1523.0, 1613.0, 1773.0, 1822.0, 1981.0, 2023.0, 2314.0, 2475.0, 2962.0, 3014.0, 3064.0, 3191.0, 3276.0, 3508.0, 3607.0, 3609.0, 3619.0, 3667.0, 3692.0, 4000.0, 4035.0, 4137.0, 4152.0, 4191.0, 4221.0, 4330.0, 4665.0, 4682.0, 4782.0, 4798.0, 4802.0, 4817.0, 4924.0, 4957.0, 4967.0, 5138.0, 5195.0, 5216.0, 5253.0, 5360.0, 5425.0, 5518.0, 5536.0, 5598.0, 5664.0, 5708.0, 5709.0, 5763.0, 5886.0, 5914.0, 5976.0, 5977.0, 6046.0, 6297.0, 6499.0, 6597.0, 6598.0, 6602.0, 6649.0, 6665.0, 6777.0, 6829.0, 7280.0, 7343.0, 7391.0, 7515.0, 7701.0, 7732.0, 7862.0, 7917.0, 7965.0, 8078.0, 8085.0, 8220.0, 8295.0, 8449.0, 8535.0, 8570.0, 8772.0, 8861.0, 8924.0, 9092.0, 9093.0, 9416.0, 9513.0, 9524.0, 9572.0, 9640.0, 9667.0, 9785.0, 9807.0, 9810.0, 9862.0, 9889.0, 9915.0, 10055.0, 10113.0, 10155.0, 10189.0, 10296.0, 10307.0, 10489.0, 10498.0, 10524.0, 10785.0, 10856.0, 10921.0, 10992.0, 11070.0, 11083.0, 11091.0, 11100.0, 11338.0, 22993.0, 23020.0, 23070.0, 23082.0, 23087.0, 23214.0, 23309.0, 23476.0, 23523.0, 23524.0, 23552.0, 23558.0, 23644.0, 23761.0, 24148.0, 25792.0, 26015.0, 26053.0, 26121.0, 26155.0, 26240.0, 27153.0, 27338.0, 28976.0, 28989.0, 29115.0, 29123.0, 29855.0, 29965.0, 51112.0, 51157.0, 51368.0, 51428.0, 51684.0, 54487.0, 54936.0, 55229.0, 55290.0, 55565.0, 55611.0, 55665.0, 55929.0, 56949.0, 57178.0, 57410.0, 57602.0, 57610.0, 57805.0, 58513.0, 60678.0, 60680.0, 63893.0, 63935.0, 63977.0, 64210.0, 64320.0, 64763.0, 65982.0, 66005.0, 79080.0, 79171.0, 79228.0, 79364.0, 79605.0, 80789.0, 83439.0, 83743.0, 83746.0, 84905.0, 90204.0, 91039.0, 112755.0, 114785.0, 116113.0, 116115.0, 136051.0, 148479.0, 149603.0, 155061.0, 157285.0, 171017.0, 200186.0, 201514.0, 221785.0, 222229.0 
GO:0005794 CC 4.18e-15  65/640   988/29107 D05 Golgi apparatus                          162.0, 381.0, 955.0, 1388.0, 1453.0, 1523.0, 2137.0, 2629.0, 2801.0, 2896.0, 2907.0, 3064.0, 4035.0, 4043.0, 5138.0, 5664.0, 5768.0, 6811.0, 7425.0, 7922.0, 8295.0, 8943.0, 9092.0, 9215.0, 9463.0, 9619.0, 9820.0, 9919.0, 10066.0, 10458.0, 10612.0, 10960.0, 11070.0, 11079.0, 11253.0, 23017.0, 23094.0, 23163.0, 23275.0, 23423.0, 25844.0, 50488.0, 51112.0, 53838.0, 54814.0, 55627.0, 55690.0, 55898.0, 57192.0, 57410.0, 64409.0, 64689.0, 78992.0, 79174.0, 79571.0, 79932.0, 81876.0, 90522.0, 91949.0, 113829.0, 124565.0, 124583.0, 169714.0, 339665.0, 340061.0 
GO:0005789 CC 8.18e-13  60/640   973/29107 D04 endoplasmic reticulum membrane           1388.0, 1717.0, 1727.0, 2137.0, 2286.0, 2475.0, 2902.0, 5447.0, 5664.0, 6548.0, 6811.0, 6892.0, 7841.0, 7922.0, 9524.0, 9526.0, 9619.0, 9854.0, 9883.0, 9919.0, 9986.0, 10113.0, 10280.0, 10430.0, 10554.0, 10858.0, 10869.0, 10945.0, 10960.0, 10999.0, 11253.0, 22845.0, 23141.0, 23275.0, 23423.0, 23646.0, 26090.0, 51368.0, 54788.0, 55627.0, 57104.0, 57130.0, 57171.0, 65009.0, 65992.0, 79065.0, 79087.0, 79102.0, 80235.0, 81502.0, 81876.0, 84447.0, 84720.0, 84892.0, 85406.0, 90522.0, 124583.0, 137964.0, 340061.0, 100101267.0 
GO:0005737 CC 1.04e-12 174/640  4713/29107 D02 cytoplasm                                81.0, 375.0, 381.0, 439.0, 598.0, 790.0, 816.0, 823.0, 984.0, 1072.0, 1108.0, 1453.0, 1605.0, 1613.0, 1727.0, 1822.0, 1917.0, 1952.0, 1981.0, 2011.0, 2023.0, 2193.0, 2224.0, 2314.0, 2475.0, 2783.0, 2902.0, 3064.0, 3191.0, 3208.0, 3276.0, 3508.0, 3609.0, 3667.0, 3692.0, 4137.0, 4152.0, 4191.0, 4221.0, 4817.0, 5138.0, 5216.0, 5298.0, 5518.0, 5575.0, 5598.0, 5875.0, 5886.0, 5905.0, 5909.0, 5914.0, 5976.0, 6046.0, 6548.0, 6620.0, 6665.0, 6714.0, 6777.0, 6903.0, 6904.0, 7280.0, 7732.0, 7786.0, 7862.0, 7917.0, 8570.0, 8772.0, 8890.0, 8924.0, 9092.0, 9253.0, 9392.0, 9463.0, 9513.0, 9572.0, 9667.0, 9807.0, 9817.0, 9820.0, 9889.0, 9915.0, 9962.0, 10043.0, 10055.0, 10072.0, 10121.0, 10189.0, 10296.0, 10307.0, 10391.0, 10401.0, 10458.0, 10489.0, 10498.0, 10523.0, 10612.0, 10856.0, 10868.0, 10921.0, 10938.0, 10985.0, 11083.0, 11140.0, 11180.0, 11188.0, 11344.0, 22907.0, 23070.0, 23087.0, 23094.0, 23214.0, 23309.0, 23386.0, 23552.0, 23558.0, 23644.0, 23647.0, 25864.0, 26053.0, 27005.0, 28989.0, 29926.0, 49856.0, 50488.0, 50628.0, 51035.0, 51490.0, 51684.0, 54487.0, 54919.0, 55512.0, 55626.0, 55654.0, 55929.0, 57104.0, 57154.0, 57178.0, 57410.0, 57521.0, 57602.0, 57610.0, 57805.0, 58513.0, 60626.0, 60678.0, 60680.0, 63891.0, 63893.0, 64210.0, 65009.0, 65992.0, 79171.0, 80212.0, 80789.0, 80851.0, 81570.0, 84254.0, 84335.0, 84447.0, 84448.0, 84769.0, 85300.0, 90678.0, 93611.0, 113235.0, 116225.0, 124930.0, 149603.0, 152992.0, 155061.0, 157285.0, 168002.0, 200186.0, 222229.0 
GO:0030176 CC 1.41e-09  17/640   121/29107 D05 integral component of endoplasmic reticulum membrane 550.0, 1388.0, 1717.0, 6238.0, 9524.0, 9986.0, 10113.0, 11153.0, 22845.0, 23141.0, 26608.0, 54788.0, 57171.0, 84447.0, 118813.0, 126129.0, 340061.0 
GO:0043231 CC 2.73e-09  48/640   846/29107 D04 intracellular membrane-bounded organelle 21.0, 151.0, 162.0, 1185.0, 1605.0, 2962.0, 3607.0, 3667.0, 5097.0, 5447.0, 5476.0, 5536.0, 5589.0, 5768.0, 5886.0, 5905.0, 5977.0, 6598.0, 6602.0, 7425.0, 7917.0, 9093.0, 9392.0, 9667.0, 9711.0, 10066.0, 10067.0, 10938.0, 11188.0, 23070.0, 23223.0, 23659.0, 23762.0, 25844.0, 53838.0, 54978.0, 55262.0, 55626.0, 55697.0, 56949.0, 57171.0, 57192.0, 79065.0, 80212.0, 91949.0, 118813.0, 124930.0, 222229.0 
GO:0070062 CC 1.16e-08  89/640  2169/29107 D06 extracellular exosome                    53.0, 71.0, 81.0, 375.0, 381.0, 396.0, 439.0, 550.0, 790.0, 823.0, 1072.0, 1292.0, 1509.0, 1605.0, 1773.0, 1889.0, 1891.0, 2023.0, 2588.0, 2629.0, 2783.0, 2896.0, 3014.0, 3191.0, 3675.0, 3692.0, 4191.0, 4218.0, 4924.0, 5198.0, 5216.0, 5476.0, 5518.0, 5549.0, 5708.0, 5709.0, 5768.0, 5792.0, 6548.0, 6609.0, 6649.0, 6714.0, 7094.0, 7280.0, 7475.0, 7841.0, 7917.0, 8775.0, 9114.0, 9362.0, 9416.0, 9667.0, 9853.0, 10043.0, 10066.0, 10067.0, 10072.0, 10121.0, 10189.0, 10458.0, 10856.0, 10938.0, 10960.0, 11021.0, 11140.0, 11190.0, 11344.0, 23324.0, 23338.0, 23646.0, 23659.0, 29926.0, 50488.0, 50628.0, 54978.0, 55611.0, 56241.0, 57154.0, 66005.0, 79073.0, 80347.0, 81029.0, 81876.0, 124583.0, 144100.0, 146760.0, 164312.0, 196463.0, 200186.0 
GO:0005783 CC 1.79e-08  53/640  1042/29107 D05 endoplasmic reticulum                    550.0, 598.0, 1717.0, 1727.0, 2137.0, 2286.0, 2629.0, 2896.0, 2907.0, 3064.0, 4043.0, 5138.0, 5476.0, 5589.0, 5664.0, 6238.0, 6548.0, 6892.0, 7841.0, 7922.0, 9489.0, 9524.0, 9817.0, 9919.0, 10280.0, 10554.0, 10858.0, 10945.0, 10999.0, 11079.0, 11253.0, 23017.0, 23141.0, 23423.0, 26608.0, 51035.0, 54788.0, 55627.0, 55697.0, 64374.0, 65992.0, 79087.0, 79174.0, 79803.0, 80235.0, 81502.0, 83696.0, 84447.0, 84892.0, 90522.0, 118813.0, 126129.0, 137964.0 
GO:0016021 CC 1.99e-08 127/640  3536/29107 D03 integral component of membrane           21.0, 53.0, 111.0, 115.0, 598.0, 955.0, 1141.0, 1185.0, 1534.0, 1605.0, 1889.0, 1952.0, 2137.0, 2686.0, 2907.0, 3746.0, 3748.0, 3765.0, 5195.0, 5447.0, 6376.0, 6548.0, 6572.0, 6811.0, 6892.0, 7732.0, 7841.0, 7920.0, 7922.0, 8038.0, 8643.0, 9143.0, 9399.0, 9526.0, 9542.0, 9619.0, 9673.0, 9854.0, 9883.0, 9962.0, 9993.0, 10066.0, 10067.0, 10280.0, 10430.0, 10452.0, 10554.0, 10858.0, 10869.0, 10945.0, 10999.0, 11070.0, 11253.0, 23017.0, 23223.0, 23352.0, 23423.0, 23467.0, 23646.0, 25844.0, 25864.0, 26090.0, 50651.0, 51092.0, 51368.0, 53827.0, 53838.0, 54549.0, 54814.0, 54929.0, 54978.0, 55116.0, 55362.0, 55627.0, 55654.0, 56241.0, 56997.0, 57104.0, 57130.0, 57192.0, 57537.0, 57611.0, 63027.0, 64409.0, 64755.0, 65989.0, 78992.0, 79065.0, 79073.0, 79087.0, 79089.0, 79102.0, 79134.0, 79369.0, 79586.0, 79932.0, 80023.0, 80235.0, 80789.0, 81037.0, 84063.0, 84623.0, 84720.0, 84769.0, 84866.0, 84892.0, 84894.0, 85406.0, 90956.0, 92609.0, 112755.0, 113235.0, 114784.0, 124565.0, 124583.0, 137964.0, 164091.0, 192683.0, 196500.0, 203260.0, 284339.0, 339453.0, 339665.0, 375323.0, 654429.0, 100101267.0, 100507050.0 
GO:0030425 CC 2.25e-08  30/640   422/29107 D05 dendrite                                 115.0, 1132.0, 2011.0, 2048.0, 2475.0, 2775.0, 2902.0, 3064.0, 3274.0, 4035.0, 4137.0, 5518.0, 5905.0, 5909.0, 5914.0, 9362.0, 9572.0, 10401.0, 10612.0, 10858.0, 28976.0, 50488.0, 51035.0, 57521.0, 79414.0, 84623.0, 85300.0, 118813.0, 126129.0, 375323.0 
GO:0000139 CC 4.08e-08  36/640   587/29107 D05 Golgi membrane                           162.0, 375.0, 955.0, 1523.0, 2475.0, 2801.0, 4218.0, 5298.0, 5664.0, 5768.0, 5909.0, 6811.0, 6892.0, 8943.0, 9215.0, 9619.0, 9919.0, 10945.0, 10960.0, 11070.0, 23423.0, 23646.0, 25839.0, 54814.0, 55512.0, 55627.0, 55697.0, 64409.0, 64689.0, 79369.0, 79571.0, 79586.0, 79932.0, 81876.0, 91949.0, 192683.0 
GO:0005764 CC 6.22e-08  23/640   277/29107 D07 lysosome                                 53.0, 823.0, 1509.0, 2475.0, 2629.0, 2896.0, 5476.0, 6609.0, 6714.0, 8078.0, 8448.0, 9711.0, 23163.0, 23324.0, 23659.0, 51092.0, 57192.0, 57521.0, 57617.0, 64601.0, 66005.0, 84866.0, 84937.0 
GO:0005765 CC 4.01e-07  24/640   331/29107 D07 lysosomal membrane                       21.0, 53.0, 162.0, 1185.0, 1509.0, 1534.0, 1889.0, 2475.0, 2629.0, 2783.0, 2896.0, 4035.0, 5664.0, 8943.0, 9114.0, 23646.0, 51092.0, 54978.0, 57192.0, 57521.0, 57617.0, 64601.0, 64837.0, 79803.0 
GO:0048471 CC 7.12e-07  38/640   713/29107 D02 perinuclear region of cytoplasm          81.0, 375.0, 381.0, 1453.0, 1822.0, 1889.0, 2039.0, 2783.0, 3064.0, 3675.0, 5138.0, 5298.0, 5664.0, 5905.0, 5914.0, 6376.0, 6548.0, 6714.0, 6861.0, 9463.0, 9820.0, 9919.0, 10021.0, 10523.0, 10524.0, 10868.0, 10938.0, 11190.0, 11344.0, 51112.0, 53635.0, 55626.0, 55898.0, 81876.0, 85300.0, 114049.0, 124930.0, 340061.0 
GO:0043202 CC 1.19e-06  12/640    95/29107 D06 lysosomal lumen                          53.0, 1463.0, 1509.0, 2588.0, 2629.0, 5476.0, 5549.0, 6609.0, 23324.0, 23646.0, 66005.0, 196463.0 
GO:0005886 CC 1.34e-06 145/640  4500/29107 D03 plasma membrane                          14.0, 21.0, 71.0, 81.0, 111.0, 115.0, 146.0, 151.0, 160.0, 161.0, 375.0, 381.0, 782.0, 823.0, 955.0, 1132.0, 1141.0, 1453.0, 1605.0, 1889.0, 1952.0, 2011.0, 2023.0, 2039.0, 2048.0, 2686.0, 2775.0, 2896.0, 2902.0, 3274.0, 3667.0, 3675.0, 3746.0, 3748.0, 3765.0, 4035.0, 4043.0, 4137.0, 4218.0, 4324.0, 4682.0, 4987.0, 5097.0, 5138.0, 5536.0, 5575.0, 5664.0, 5754.0, 5792.0, 5875.0, 6330.0, 6376.0, 6461.0, 6548.0, 6572.0, 6609.0, 6710.0, 6714.0, 6861.0, 7094.0, 7475.0, 7786.0, 7862.0, 8038.0, 8643.0, 8772.0, 8775.0, 8831.0, 8924.0, 9254.0, 9362.0, 9399.0, 9463.0, 9542.0, 9619.0, 9962.0, 10021.0, 10043.0, 10430.0, 10458.0, 10938.0, 10999.0, 11021.0, 11079.0, 11180.0, 11188.0, 11333.0, 23094.0, 23214.0, 23223.0, 23352.0, 23415.0, 23647.0, 23762.0, 25792.0, 25844.0, 26090.0, 27005.0, 51092.0, 53635.0, 53838.0, 54549.0, 55262.0, 55362.0, 55512.0, 55654.0, 55920.0, 56241.0, 56341.0, 57104.0, 57154.0, 57192.0, 57555.0, 57611.0, 58513.0, 60626.0, 64101.0, 64837.0, 79414.0, 79581.0, 79932.0, 80023.0, 81029.0, 81502.0, 84063.0, 84623.0, 84866.0, 84894.0, 112755.0, 113235.0, 114784.0, 114787.0, 116225.0, 124583.0, 124930.0, 146395.0, 146760.0, 148252.0, 164091.0, 169714.0, 192683.0, 196500.0, 340061.0, 375323.0, 100507050.0 
GO:0005770 CC 2.31e-06  14/640   138/29107 D08 late endosome                            21.0, 375.0, 2896.0, 3064.0, 6714.0, 9711.0, 57192.0, 57617.0, 64601.0, 66005.0, 79065.0, 84866.0, 112936.0, 124930.0 
GO:0071013 CC 2.61e-06  11/640    85/29107 D04 catalytic step 2 spliceosome             8220.0, 9092.0, 9416.0, 9785.0, 10189.0, 10992.0, 23020.0, 23524.0, 24148.0, 51428.0, 56949.0 
GO:0030424 CC 2.62e-06  22/640   318/29107 D05 axon                                     115.0, 2048.0, 3064.0, 3208.0, 3508.0, 3746.0, 3748.0, 4137.0, 5909.0, 6861.0, 9362.0, 9513.0, 50488.0, 57154.0, 64601.0, 79414.0, 79594.0, 84623.0, 85300.0, 112755.0, 118813.0, 126129.0 
GO:0005739 CC 4.45e-06  55/640  1307/29107 D05 mitochondrion                            598.0, 823.0, 1727.0, 1891.0, 2011.0, 3607.0, 3609.0, 4137.0, 4191.0, 4817.0, 4967.0, 5164.0, 5428.0, 5447.0, 5518.0, 6389.0, 6548.0, 6714.0, 6821.0, 7384.0, 9093.0, 9238.0, 9489.0, 9619.0, 9673.0, 10131.0, 10452.0, 22907.0, 23203.0, 23761.0, 26164.0, 26284.0, 27349.0, 28976.0, 51116.0, 51204.0, 51253.0, 54936.0, 54978.0, 55178.0, 55626.0, 55794.0, 56997.0, 57154.0, 64837.0, 65009.0, 65083.0, 79594.0, 79680.0, 81570.0, 81855.0, 84769.0, 92609.0, 126129.0, 148022.0 
GO:0043025 CC 4.47e-06  23/640   354/29107 D03 neuronal cell body                       790.0, 1917.0, 2048.0, 2475.0, 4035.0, 4137.0, 4218.0, 5153.0, 5664.0, 5792.0, 5909.0, 6376.0, 6620.0, 6861.0, 9513.0, 10458.0, 51035.0, 57154.0, 57521.0, 64601.0, 79594.0, 80023.0, 114757.0 
GO:0033116 CC 5.65e-06  10/640    75/29107 D05 endoplasmic reticulum-Golgi intermediate compartment membrane 1453.0, 2801.0, 6811.0, 6892.0, 10945.0, 10960.0, 23423.0, 64689.0, 81876.0, 90522.0 
GO:0055038 CC 2.63e-05  10/640    89/29107 D07 recycling endosome membrane              4218.0, 6861.0, 10066.0, 10067.0, 10938.0, 11021.0, 23163.0, 57537.0, 118813.0, 192683.0 
GO:0005793 CC 4.84e-05   9/640    77/29107 D05 endoplasmic reticulum-Golgi intermediate compartment 4043.0, 4924.0, 10945.0, 10960.0, 11079.0, 23423.0, 51112.0, 57410.0, 90522.0 
GO:0098978 CC 5.39e-05  20/640   332/29107 D04 glutamatergic synapse                    375.0, 869.0, 1605.0, 2048.0, 2475.0, 3208.0, 4218.0, 5216.0, 5575.0, 6714.0, 8775.0, 8831.0, 8943.0, 10458.0, 23467.0, 57617.0, 64101.0, 79414.0, 126129.0, 146395.0 
GO:0005884 CC 9.64e-05   9/640    84/29107 D06 actin filament                           71.0, 1613.0, 2011.0, 2039.0, 6714.0, 9093.0, 9817.0, 11344.0, 57617.0 
GO:0000812 CC 9.96e-05   4/640    12/29107 D06 Swr1 complex                             8295.0, 10524.0, 10856.0, 55929.0 
GO:0071005 CC 1.06e-04   7/640    50/29107 D05 U2-type precatalytic spliceosome         8449.0, 9092.0, 10992.0, 23020.0, 23524.0, 24148.0, 26121.0 
GO:0016607 CC 1.32e-04  22/640   411/29107 D03 nuclear speck                            3014.0, 4000.0, 4137.0, 4152.0, 6046.0, 8535.0, 9092.0, 10189.0, 10401.0, 10921.0, 10992.0, 11338.0, 23067.0, 23254.0, 23524.0, 24148.0, 26121.0, 55898.0, 57602.0, 79228.0, 92609.0, 124245.0 
GO:1990907 CC 1.41e-04   4/640    13/29107 D04 beta-catenin-TCF complex                 607.0, 8861.0, 83439.0, 90780.0 
GO:0005776 CC 1.49e-04   8/640    70/29107 D06 autophagosome                            550.0, 3064.0, 55626.0, 57617.0, 64601.0, 79065.0, 148022.0, 340061.0 
GO:0043005 CC 2.01e-04  19/640   338/29107 D04 neuron projection                        375.0, 816.0, 1141.0, 1453.0, 2048.0, 2902.0, 4137.0, 4987.0, 5792.0, 6376.0, 6714.0, 7732.0, 8448.0, 8772.0, 9463.0, 9810.0, 80023.0, 85300.0, 114757.0 
GO:0030133 CC 2.12e-04   9/640    93/29107 D07 transport vesicle                        7425.0, 10066.0, 10945.0, 23423.0, 25844.0, 78992.0, 80023.0, 81876.0, 388552.0 
GO:0071565 CC 2.61e-04   4/640    15/29107 D05 nBAF complex                             5977.0, 6597.0, 6598.0, 6602.0 
GO:0016604 CC 3.02e-04  18/640   321/29107 D02 nuclear body                             81.0, 3508.0, 3619.0, 4000.0, 7732.0, 8535.0, 9572.0, 9667.0, 10147.0, 29855.0, 50628.0, 54487.0, 54936.0, 55135.0, 63893.0, 63977.0, 79228.0, 253980.0 
GO:0005769 CC 3.23e-04  16/640   268/29107 D08 early endosome                           3064.0, 4035.0, 4924.0, 5909.0, 9114.0, 9392.0, 9711.0, 10043.0, 10612.0, 10938.0, 11188.0, 55654.0, 57617.0, 64601.0, 112936.0, 124930.0 
GO:0035770 CC 3.41e-04   4/640    16/29107 D05 ribonucleoprotein granule                3191.0, 9238.0, 22907.0, 55794.0 
GO:0030122 CC 3.47e-04   3/640     7/29107 D05 AP-2 adaptor complex                     160.0, 161.0, 6572.0 
GO:0032588 CC 3.65e-04   9/640   100/29107 D04 trans-Golgi network membrane             162.0, 4218.0, 9463.0, 10066.0, 10067.0, 23647.0, 25839.0, 91949.0, 192683.0 
GO:0099524 CC 4.39e-04   4/640    17/29107 D04 postsynaptic cytosol                     1605.0, 2475.0, 3064.0, 10458.0 
GO:0097060 CC 4.57e-04   5/640    30/29107 D04 synaptic membrane                        2902.0, 3675.0, 5138.0, 10458.0, 339453.0 
GO:0030426 CC 7.83e-04  10/640   134/29107 D03 growth cone                              3508.0, 4137.0, 5664.0, 9513.0, 10280.0, 11344.0, 25791.0, 26053.0, 85300.0, 114787.0 
GO:0005681 CC 8.33e-04   8/640    90/29107 D03 spliceosomal complex                     8449.0, 9785.0, 10992.0, 11338.0, 23020.0, 24148.0, 25980.0, 51428.0 
GO:0035267 CC 8.48e-04   4/640    20/29107 D09 NuA4 histone acetyltransferase complex   8295.0, 10524.0, 10856.0, 55929.0 
GO:0005682 CC 8.48e-04   4/640    20/29107 D05 U5 snRNP                                 9416.0, 23020.0, 24148.0, 25980.0 
GO:0032991 CC 8.87e-04  28/640   643/29107 D01 protein-containing complex               81.0, 375.0, 790.0, 1108.0, 1292.0, 2962.0, 3064.0, 3619.0, 4221.0, 5195.0, 5428.0, 5536.0, 5664.0, 5886.0, 5914.0, 6597.0, 6598.0, 6710.0, 6874.0, 8861.0, 10155.0, 10430.0, 11190.0, 23163.0, 23214.0, 64837.0, 83743.0, 124245.0 
GO:0005768 CC 9.12e-04  16/640   295/29107 D07 endosome                                 1889.0, 2896.0, 4043.0, 4218.0, 5298.0, 6609.0, 7732.0, 9362.0, 9619.0, 10043.0, 57617.0, 64601.0, 79065.0, 84937.0, 112936.0, 340061.0 
GO:0030666 CC 9.46e-04   7/640    71/29107 D06 endocytic vesicle membrane               160.0, 161.0, 816.0, 4035.0, 7475.0, 9463.0, 81029.0 
GO:0045211 CC 1.04e-03  10/640   139/29107 D05 postsynaptic membrane                    869.0, 1132.0, 1605.0, 2902.0, 3748.0, 9093.0, 23017.0, 57555.0, 375323.0, 729956.0 
GO:0005759 CC 1.07e-03  19/640   381/29107 D05 mitochondrial matrix                     598.0, 4191.0, 4967.0, 5138.0, 5164.0, 6821.0, 9093.0, 9238.0, 10131.0, 23203.0, 26164.0, 26284.0, 27034.0, 27349.0, 54936.0, 55178.0, 57805.0, 79586.0, 80347.0 
GO:0030137 CC 1.13e-03   3/640    10/29107 D08 COPI-coated vesicle                      375.0, 10121.0, 55690.0 
GO:0005814 CC 1.36e-03  10/640   144/29107 D05 centriole                                3064.0, 4218.0, 4682.0, 4957.0, 8924.0, 9742.0, 10121.0, 11190.0, 49856.0, 80212.0 
GO:0046540 CC 1.57e-03   5/640    39/29107 D06 U4/U6 x U5 tri-snRNP complex             9092.0, 9416.0, 23020.0, 24148.0, 26121.0 
GO:0005515 MF 5.33e-65 483/640 12418/29107 D02 protein binding                          14.0, 23.0, 53.0, 71.0, 81.0, 146.0, 151.0, 160.0, 161.0, 162.0, 375.0, 381.0, 396.0, 439.0, 550.0, 598.0, 605.0, 607.0, 782.0, 816.0, 823.0, 869.0, 984.0, 1072.0, 1108.0, 1141.0, 1209.0, 1292.0, 1388.0, 1453.0, 1509.0, 1534.0, 1605.0, 1613.0, 1717.0, 1727.0, 1773.0, 1801.0, 1822.0, 1889.0, 1891.0, 1917.0, 1981.0, 2011.0, 2023.0, 2039.0, 2048.0, 2137.0, 2193.0, 2224.0, 2286.0, 2314.0, 2475.0, 2629.0, 2686.0, 2775.0, 2783.0, 2801.0, 2896.0, 2902.0, 2907.0, 2962.0, 2976.0, 3014.0, 3064.0, 3191.0, 3208.0, 3276.0, 3481.0, 3508.0, 3607.0, 3609.0, 3619.0, 3667.0, 3675.0, 3692.0, 3746.0, 3765.0, 4000.0, 4035.0, 4043.0, 4137.0, 4152.0, 4218.0, 4221.0, 4324.0, 4330.0, 4335.0, 4665.0, 4682.0, 4798.0, 4802.0, 4924.0, 4957.0, 4967.0, 4987.0, 5138.0, 5153.0, 5164.0, 5195.0, 5216.0, 5253.0, 5298.0, 5425.0, 5428.0, 5447.0, 5518.0, 5536.0, 5575.0, 5589.0, 5598.0, 5664.0, 5708.0, 5709.0, 5754.0, 5875.0, 5886.0, 5905.0, 5909.0, 5914.0, 5976.0, 5977.0, 6046.0, 6297.0, 6330.0, 6376.0, 6389.0, 6461.0, 6499.0, 6548.0, 6572.0, 6597.0, 6598.0, 6602.0, 6609.0, 6620.0, 6649.0, 6665.0, 6710.0, 6714.0, 6723.0, 6777.0, 6811.0, 6821.0, 6829.0, 6866.0, 6874.0, 6892.0, 6903.0, 6904.0, 6949.0, 7094.0, 7186.0, 7280.0, 7343.0, 7384.0, 7391.0, 7407.0, 7515.0, 7732.0, 7786.0, 7862.0, 7917.0, 7920.0, 7922.0, 7965.0, 8038.0, 8078.0, 8085.0, 8220.0, 8295.0, 8425.0, 8448.0, 8449.0, 8535.0, 8570.0, 8772.0, 8775.0, 8831.0, 8861.0, 8890.0, 8924.0, 8943.0, 9092.0, 9093.0, 9114.0, 9136.0, 9143.0, 9238.0, 9253.0, 9328.0, 9362.0, 9392.0, 9399.0, 9416.0, 9463.0, 9513.0, 9524.0, 9526.0, 9567.0, 9572.0, 9619.0, 9640.0, 9667.0, 9711.0, 9742.0, 9785.0, 9806.0, 9807.0, 9810.0, 9817.0, 9820.0, 9853.0, 9854.0, 9862.0, 9883.0, 9889.0, 9915.0, 9919.0, 10043.0, 10055.0, 10066.0, 10072.0, 10113.0, 10121.0, 10131.0, 10155.0, 10189.0, 10280.0, 10307.0, 10391.0, 10401.0, 10430.0, 10452.0, 10458.0, 10489.0, 10498.0, 10523.0, 10524.0, 10554.0, 10612.0, 10785.0, 10844.0, 10856.0, 10868.0, 10869.0, 10921.0, 10938.0, 10945.0, 10960.0, 10992.0, 11021.0, 11070.0, 11079.0, 11091.0, 11100.0, 11140.0, 11153.0, 11180.0, 11188.0, 11190.0, 11333.0, 11338.0, 11344.0, 22845.0, 22874.0, 22893.0, 22907.0, 23017.0, 23020.0, 23067.0, 23094.0, 23141.0, 23163.0, 23164.0, 23192.0, 23203.0, 23214.0, 23254.0, 23309.0, 23324.0, 23338.0, 23352.0, 23386.0, 23476.0, 23481.0, 23523.0, 23552.0, 23558.0, 23644.0, 23646.0, 23647.0, 23762.0, 24148.0, 25791.0, 25792.0, 25839.0, 25844.0, 25885.0, 26015.0, 26053.0, 26121.0, 26155.0, 26240.0, 26284.0, 27005.0, 27153.0, 27154.0, 27338.0, 28976.0, 28989.0, 29115.0, 29855.0, 29926.0, 29965.0, 49856.0, 50488.0, 50512.0, 50628.0, 50813.0, 51035.0, 51112.0, 51157.0, 51204.0, 51368.0, 51428.0, 51490.0, 51517.0, 51684.0, 53827.0, 53838.0, 54487.0, 54549.0, 54606.0, 54676.0, 54707.0, 54929.0, 54936.0, 54978.0, 55135.0, 55178.0, 55262.0, 55324.0, 55512.0, 55565.0, 55611.0, 55626.0, 55690.0, 55697.0, 55721.0, 55898.0, 55920.0, 55929.0, 56006.0, 56241.0, 56341.0, 56949.0, 56997.0, 57154.0, 57192.0, 57470.0, 57521.0, 57602.0, 57610.0, 57611.0, 57617.0, 57805.0, 58513.0, 60370.0, 60626.0, 60680.0, 63027.0, 63893.0, 63916.0, 64101.0, 64210.0, 64320.0, 64374.0, 64601.0, 64689.0, 64755.0, 64837.0, 65009.0, 65083.0, 65982.0, 65992.0, 66005.0, 78992.0, 79065.0, 79073.0, 79080.0, 79089.0, 79102.0, 79165.0, 79171.0, 79174.0, 79364.0, 79446.0, 79571.0, 79581.0, 79594.0, 79680.0, 79803.0, 79932.0, 80020.0, 80023.0, 80153.0, 80176.0, 80212.0, 80347.0, 80789.0, 80790.0, 80851.0, 81037.0, 81502.0, 81570.0, 81876.0, 83696.0, 83743.0, 83746.0, 84063.0, 84254.0, 84335.0, 84447.0, 84623.0, 84656.0, 84823.0, 84866.0, 84892.0, 84894.0, 84905.0, 84937.0, 84993.0, 85300.0, 90522.0, 90678.0, 90780.0, 90956.0, 91039.0, 91949.0, 92609.0, 93611.0, 112755.0, 112869.0, 112936.0, 113829.0, 114049.0, 114757.0, 114785.0, 116113.0, 116115.0, 116225.0, 118813.0, 124245.0, 124402.0, 124583.0, 126129.0, 136051.0, 144100.0, 146395.0, 146760.0, 148022.0, 148252.0, 149603.0, 149986.0, 155061.0, 157285.0, 164091.0, 164312.0, 192683.0, 196463.0, 196500.0, 200186.0, 203260.0, 222229.0, 253980.0, 283248.0, 283373.0, 339665.0, 340061.0, 375323.0, 388552.0, 100101267.0 
GO:0003723 MF 6.76e-22  93/640  1388/29107 D04 RNA binding                              23.0, 81.0, 375.0, 984.0, 1981.0, 2011.0, 2023.0, 2193.0, 2224.0, 2896.0, 2962.0, 3191.0, 3276.0, 3508.0, 3609.0, 4035.0, 4137.0, 4191.0, 5216.0, 5536.0, 5905.0, 5976.0, 6238.0, 6499.0, 6597.0, 6829.0, 6949.0, 7343.0, 8449.0, 8570.0, 9092.0, 9136.0, 9238.0, 9277.0, 9416.0, 9513.0, 9567.0, 9667.0, 9785.0, 9889.0, 10131.0, 10147.0, 10155.0, 10189.0, 10523.0, 10921.0, 10985.0, 10992.0, 11083.0, 11100.0, 11180.0, 11333.0, 11338.0, 11344.0, 22907.0, 23020.0, 23067.0, 23082.0, 23223.0, 23481.0, 23524.0, 24148.0, 26121.0, 26155.0, 26284.0, 26608.0, 27079.0, 27349.0, 51253.0, 51428.0, 51490.0, 54606.0, 55135.0, 55178.0, 55794.0, 55920.0, 56107.0, 57169.0, 57470.0, 57602.0, 57805.0, 60680.0, 63893.0, 65083.0, 65095.0, 79080.0, 79171.0, 79228.0, 83743.0, 92609.0, 114049.0, 124245.0, 149986.0 
GO:0003682 MF 1.82e-08  30/640   418/29107 D02 chromatin binding                        4152.0, 4221.0, 4335.0, 5428.0, 5914.0, 5976.0, 6046.0, 6602.0, 6665.0, 6777.0, 6829.0, 7343.0, 8535.0, 8861.0, 10155.0, 22893.0, 22907.0, 23309.0, 23476.0, 25885.0, 26053.0, 26155.0, 83743.0, 83746.0, 84656.0, 90780.0, 114785.0, 148479.0, 200186.0, 222229.0 
GO:0005524 MF 1.78e-07  64/640  1458/29107 D08 ATP binding                              21.0, 23.0, 71.0, 111.0, 115.0, 439.0, 790.0, 816.0, 984.0, 1108.0, 1185.0, 1453.0, 1613.0, 1981.0, 2011.0, 2048.0, 2193.0, 2475.0, 3508.0, 4682.0, 5164.0, 5198.0, 5298.0, 5536.0, 5598.0, 5754.0, 5976.0, 6499.0, 6597.0, 6714.0, 7407.0, 7786.0, 8449.0, 9093.0, 9416.0, 9489.0, 9619.0, 9785.0, 9807.0, 10121.0, 10131.0, 10856.0, 10938.0, 11153.0, 11344.0, 22907.0, 23020.0, 23552.0, 27338.0, 50488.0, 51428.0, 54606.0, 55229.0, 55324.0, 55794.0, 56997.0, 57130.0, 57410.0, 63893.0, 64122.0, 80347.0, 81570.0, 84254.0, 90956.0 
GO:0042802 MF 4.24e-07  64/640  1495/29107 D03 identical protein binding                71.0, 146.0, 598.0, 790.0, 816.0, 869.0, 1613.0, 1981.0, 2048.0, 2475.0, 2801.0, 3064.0, 3208.0, 3276.0, 3508.0, 4137.0, 4665.0, 5195.0, 5536.0, 6723.0, 6777.0, 7186.0, 7391.0, 8772.0, 9463.0, 9513.0, 9667.0, 9817.0, 9889.0, 10021.0, 10458.0, 10489.0, 10612.0, 10856.0, 10938.0, 11070.0, 11153.0, 11188.0, 23020.0, 23647.0, 24148.0, 26121.0, 54487.0, 54676.0, 55135.0, 55178.0, 55512.0, 55697.0, 56006.0, 56341.0, 57192.0, 57555.0, 64374.0, 65989.0, 79594.0, 80153.0, 80212.0, 84063.0, 84823.0, 91039.0, 118813.0, 157285.0, 253980.0, 340061.0 
GO:0031625 MF 2.97e-06  21/640   296/29107 D05 ubiquitin protein ligase binding         71.0, 550.0, 5905.0, 6714.0, 7186.0, 7384.0, 7917.0, 8924.0, 9810.0, 9820.0, 10067.0, 10155.0, 10869.0, 51035.0, 55135.0, 55611.0, 55626.0, 79594.0, 81502.0, 155061.0, 340061.0 
GO:0003724 MF 3.40e-06  10/640    71/29107 D04 RNA helicase activity                    5976.0, 6499.0, 8449.0, 9416.0, 9785.0, 22907.0, 23020.0, 51428.0, 54606.0, 55794.0 
GO:0003713 MF 4.11e-06  18/640   231/29107 D03 transcription coactivator activity       81.0, 607.0, 5253.0, 6597.0, 6598.0, 6602.0, 8085.0, 9862.0, 10155.0, 10498.0, 10524.0, 23476.0, 23558.0, 24148.0, 27005.0, 57178.0, 64210.0, 79364.0 
GO:0019899 MF 8.81e-06  23/640   369/29107 D03 enzyme binding                           790.0, 3014.0, 3276.0, 4137.0, 5447.0, 5914.0, 6714.0, 6829.0, 7186.0, 7391.0, 7515.0, 8535.0, 8861.0, 9463.0, 10401.0, 11100.0, 11338.0, 23476.0, 56341.0, 57805.0, 64210.0, 112869.0, 283248.0 
GO:0051219 MF 9.47e-06   7/640    35/29107 D03 phosphoprotein binding                   2475.0, 4221.0, 5589.0, 6714.0, 8535.0, 26608.0, 114787.0 
GO:0031267 MF 1.97e-05  18/640   259/29107 D05 small GTPase binding                     396.0, 1613.0, 4218.0, 5216.0, 5875.0, 5905.0, 5909.0, 9853.0, 10938.0, 23163.0, 23214.0, 23647.0, 55654.0, 55920.0, 78992.0, 79571.0, 79803.0, 253980.0 
GO:0003712 MF 2.12e-05  12/640   125/29107 D02 transcription coregulator activity       4665.0, 5253.0, 5977.0, 6598.0, 6602.0, 8295.0, 8861.0, 9862.0, 10401.0, 10524.0, 23476.0, 79364.0 
GO:0045296 MF 2.58e-05  20/640   315/29107 D04 cadherin binding                         1453.0, 2011.0, 2023.0, 2801.0, 5216.0, 5905.0, 6714.0, 6811.0, 7094.0, 10938.0, 10985.0, 11344.0, 23164.0, 23647.0, 53827.0, 55324.0, 55898.0, 57410.0, 58513.0, 64837.0 
GO:0046872 MF 4.14e-05  80/640  2297/29107 D04 metal ion binding                        111.0, 115.0, 439.0, 1534.0, 2137.0, 2224.0, 2588.0, 2775.0, 3675.0, 4682.0, 4967.0, 5153.0, 5198.0, 5536.0, 5977.0, 6297.0, 7384.0, 7701.0, 7862.0, 8038.0, 8085.0, 9093.0, 9254.0, 9463.0, 9640.0, 9810.0, 9889.0, 10296.0, 10524.0, 10869.0, 10960.0, 11083.0, 23203.0, 23324.0, 23338.0, 23467.0, 27005.0, 27153.0, 27154.0, 29965.0, 51157.0, 51428.0, 54487.0, 55229.0, 55290.0, 55512.0, 55565.0, 55627.0, 57130.0, 57617.0, 63891.0, 63977.0, 64320.0, 64409.0, 64689.0, 64763.0, 65982.0, 79364.0, 79586.0, 79594.0, 83719.0, 84447.0, 84448.0, 84905.0, 84937.0, 90678.0, 90780.0, 116113.0, 116115.0, 116225.0, 118813.0, 124245.0, 136051.0, 148479.0, 149603.0, 152992.0, 155061.0, 171017.0, 201514.0, 221785.0 
GO:0030674 MF 4.24e-05  10/640    94/29107 D02 protein-macromolecule adaptor activity   1523.0, 4137.0, 4221.0, 6548.0, 6949.0, 7186.0, 57521.0, 57617.0, 64210.0, 124245.0 
GO:0044877 MF 5.85e-05  21/640   361/29107 D02 protein-containing complex binding       160.0, 1141.0, 2048.0, 2783.0, 2902.0, 4035.0, 5536.0, 5792.0, 7186.0, 7384.0, 7391.0, 8772.0, 8775.0, 9114.0, 9810.0, 9862.0, 9915.0, 23163.0, 55135.0, 57521.0, 192683.0 
GO:0003714 MF 6.90e-05  14/640   186/29107 D03 transcription corepressor activity       1822.0, 4665.0, 5195.0, 5977.0, 6597.0, 8535.0, 10155.0, 10856.0, 23309.0, 26155.0, 51684.0, 55929.0, 91748.0, 283248.0 
GO:0070577 MF 7.69e-05   5/640    21/29107 D05 lysine-acetylated histone binding        5977.0, 6046.0, 6597.0, 10498.0, 23476.0 
GO:0019901 MF 7.77e-05  25/640   469/29107 D05 protein kinase binding                   160.0, 161.0, 162.0, 396.0, 598.0, 1917.0, 2475.0, 2801.0, 4137.0, 4218.0, 7186.0, 7391.0, 7786.0, 10131.0, 10985.0, 11140.0, 11188.0, 11190.0, 26608.0, 51684.0, 55920.0, 57521.0, 112755.0, 148022.0, 340061.0 
GO:0042393 MF 8.31e-05  13/640   166/29107 D03 histone binding                          3014.0, 5977.0, 7862.0, 8085.0, 10524.0, 11091.0, 26155.0, 27154.0, 55135.0, 83743.0, 83746.0, 84656.0, 90780.0 
GO:0043021 MF 8.79e-05   6/640    34/29107 D03 ribonucleoprotein complex binding        23481.0, 24148.0, 26121.0, 50628.0, 60678.0, 92609.0 
GO:0035242 MF 1.02e-04   3/640     5/29107 D08 protein-arginine omega-N asymmetric methyltransferase activity 3276.0, 10498.0, 56341.0 
GO:0035064 MF 1.09e-04   8/640    67/29107 D05 methylated histone binding               5253.0, 8535.0, 11091.0, 83746.0, 84656.0, 112869.0, 148479.0, 222229.0 
GO:0061630 MF 1.21e-04  18/640   298/29107 D05 ubiquitin protein ligase activity        7732.0, 8924.0, 9862.0, 10296.0, 10612.0, 23087.0, 23352.0, 57154.0, 57617.0, 63893.0, 64320.0, 79102.0, 79594.0, 84447.0, 84937.0, 90678.0, 93611.0, 149603.0 
GO:0004842 MF 1.92e-04  15/640   230/29107 D04 ubiquitin-protein transferase activity   7186.0, 9810.0, 10155.0, 10296.0, 23352.0, 27338.0, 57154.0, 63891.0, 63893.0, 64320.0, 79594.0, 84937.0, 90678.0, 149603.0, 253980.0 
GO:0004767 MF 2.01e-04   3/640     6/29107 D06 sphingomyelin phosphodiesterase activity 6609.0, 55512.0, 55627.0 
GO:0001006 MF 2.01e-04   3/640     6/29107 D10 RNA polymerase III type 3 promoter sequence-specific DNA binding 2475.0, 55290.0, 57521.0 
GO:0008270 MF 2.15e-04  35/640   814/29107 D06 zinc ion binding                         790.0, 1108.0, 1889.0, 3508.0, 4152.0, 4324.0, 5138.0, 5253.0, 5875.0, 5914.0, 5976.0, 6609.0, 7186.0, 7732.0, 8078.0, 8924.0, 9572.0, 10072.0, 10155.0, 10401.0, 10612.0, 10868.0, 23053.0, 23087.0, 23140.0, 23352.0, 23659.0, 25792.0, 25885.0, 54814.0, 57169.0, 57178.0, 79102.0, 83746.0, 90204.0 
GO:0004984 MF 2.18e-04   0/640   399/29107 D04 olfactory receptor activity               
```
