## Supplementary material for "Transcriptional and genetic sex differences for schizophrenia across the dorsolateral prefrontal cortex, hippocampus, and caudate nucleus": Data S4: GO_analysis_module_royalblue.txt

```
GO:0060271 BP 2.21e-06  10/206   205/29107 D07 cilium assembly                          4750.0, 10464.0, 22873.0, 25814.0, 27241.0, 79582.0, 80321.0, 125488.0, 132320.0, 285331.0 
GO:0006468 BP 5.73e-06  14/206   460/29107 D07 protein phosphorylation                  92.0, 2868.0, 4750.0, 5257.0, 5747.0, 7443.0, 8621.0, 9989.0, 10000.0, 10114.0, 23515.0, 26750.0, 27347.0, 344387.0 
GO:0005654 CC 4.07e-09  59/206  3805/29107 D02 nucleoplasm                              571.0, 580.0, 1207.0, 1763.0, 1998.0, 4331.0, 4437.0, 4482.0, 4750.0, 4775.0, 5689.0, 5917.0, 5932.0, 5980.0, 6599.0, 7443.0, 7468.0, 7690.0, 8464.0, 8505.0, 8621.0, 8725.0, 8732.0, 9584.0, 10048.0, 10656.0, 11124.0, 22828.0, 22873.0, 23026.0, 23253.0, 23269.0, 23314.0, 23515.0, 23522.0, 26054.0, 27347.0, 29072.0, 50507.0, 51317.0, 51535.0, 51720.0, 54454.0, 54856.0, 55297.0, 55671.0, 56311.0, 57563.0, 64326.0, 64800.0, 79621.0, 80013.0, 80205.0, 80895.0, 84193.0, 84660.0, 85015.0, 200558.0, 221264.0 
GO:0005634 CC 2.85e-07  69/206  5371/29107 D05 nucleus                                  473.0, 571.0, 580.0, 1207.0, 1456.0, 1763.0, 1998.0, 4437.0, 4750.0, 4775.0, 5607.0, 5689.0, 5747.0, 5917.0, 5932.0, 5980.0, 6259.0, 6599.0, 7443.0, 7468.0, 8464.0, 8505.0, 8621.0, 8725.0, 8732.0, 9205.0, 9425.0, 10000.0, 10048.0, 10114.0, 10260.0, 10464.0, 10656.0, 11101.0, 11124.0, 22828.0, 22873.0, 23522.0, 26054.0, 29072.0, 50507.0, 51710.0, 51720.0, 54212.0, 54454.0, 54811.0, 54823.0, 54856.0, 55132.0, 55552.0, 55833.0, 56917.0, 79612.0, 80895.0, 84660.0, 84874.0, 85015.0, 90523.0, 90592.0, 91133.0, 126069.0, 147686.0, 200558.0, 201973.0, 221264.0, 259230.0, 344387.0, 642280.0, 100129842.0 
GO:0034451 CC 1.15e-05   7/206   107/29107 D02 centriolar satellite                     4750.0, 9584.0, 10464.0, 10806.0, 22873.0, 27241.0, 285331.0 
GO:0005829 CC 5.80e-05  61/206  5294/29107 D02 cytosol                                  571.0, 987.0, 1207.0, 1998.0, 2585.0, 2620.0, 2868.0, 3382.0, 4482.0, 4750.0, 4775.0, 5095.0, 5257.0, 5533.0, 5607.0, 5689.0, 5747.0, 5917.0, 7443.0, 7840.0, 8505.0, 8621.0, 8725.0, 10048.0, 10114.0, 10260.0, 10806.0, 11069.0, 11124.0, 22873.0, 22999.0, 23253.0, 23318.0, 23639.0, 25814.0, 26054.0, 27010.0, 27241.0, 27347.0, 51535.0, 54511.0, 55125.0, 55297.0, 55671.0, 56995.0, 64283.0, 64326.0, 79612.0, 79719.0, 80205.0, 80321.0, 80895.0, 84186.0, 132320.0, 136332.0, 200558.0, 221264.0, 222235.0, 253558.0, 285331.0, 729920.0 
GO:0005737 CC 1.26e-04  55/206  4713/29107 D02 cytoplasm                                92.0, 571.0, 580.0, 1456.0, 1763.0, 2868.0, 3382.0, 4482.0, 4750.0, 4775.0, 5311.0, 5533.0, 5747.0, 5917.0, 6259.0, 6599.0, 7443.0, 7468.0, 8505.0, 8725.0, 9425.0, 10000.0, 10048.0, 10114.0, 10464.0, 11101.0, 22828.0, 22873.0, 23026.0, 23078.0, 23318.0, 23639.0, 25814.0, 26054.0, 54212.0, 54808.0, 55125.0, 55345.0, 55617.0, 55833.0, 56995.0, 60487.0, 64901.0, 79612.0, 79719.0, 79848.0, 84193.0, 84660.0, 85015.0, 113263.0, 145508.0, 161436.0, 221264.0, 344387.0, 400961.0 
GO:0005524 MF 4.45e-08  31/206  1458/29107 D08 ATP binding                              92.0, 1456.0, 1763.0, 2585.0, 2868.0, 4437.0, 4750.0, 5095.0, 5607.0, 5747.0, 5917.0, 6259.0, 7443.0, 8621.0, 8732.0, 10000.0, 10114.0, 23026.0, 23078.0, 26750.0, 27010.0, 27347.0, 54454.0, 54822.0, 80205.0, 127602.0, 136332.0, 221264.0, 343450.0, 344387.0, 374868.0 
GO:0046872 MF 6.00e-06  36/206  2297/29107 D04 metal ion binding                        92.0, 280.0, 580.0, 1763.0, 4124.0, 4750.0, 5095.0, 5533.0, 5607.0, 5980.0, 7468.0, 7690.0, 22873.0, 22999.0, 23522.0, 29072.0, 51317.0, 51710.0, 51720.0, 54511.0, 54811.0, 54822.0, 55454.0, 55552.0, 64283.0, 64326.0, 80816.0, 80895.0, 84874.0, 90592.0, 126069.0, 147686.0, 171019.0, 200558.0, 642280.0, 100129842.0 
```
