## Supplementary material for "Transcriptional and genetic sex differences for schizophrenia across the dorsolateral prefrontal cortex, hippocampus, and caudate nucleus": Data S4: GO_analysis_module_saddlebrown.txt

```
GO:0001525 BP 1.61e-14  17/168   222/29107 D03 angiogenesis                             94.0, 182.0, 682.0, 857.0, 1306.0, 1893.0, 2034.0, 2296.0, 2335.0, 2702.0, 3953.0, 5159.0, 5787.0, 7010.0, 10266.0, 54538.0, 64321.0 
GO:0150104 BP 1.46e-09   9/168    84/29107 D06 transport across blood-brain barrier     3953.0, 5243.0, 6513.0, 6540.0, 6541.0, 8884.0, 9429.0, 10991.0, 84879.0 
GO:0045766 BP 1.57e-09  11/168   153/29107 D07 positive regulation of angiogenesis      94.0, 947.0, 1893.0, 2022.0, 2113.0, 2624.0, 3373.0, 7010.0, 7048.0, 7075.0, 10266.0 
GO:0001570 BP 1.80e-09   8/168    59/29107 D04 vasculogenesis                           857.0, 2022.0, 7048.0, 7075.0, 10052.0, 10266.0, 57493.0, 64321.0 
GO:0001666 BP 4.54e-08  10/168   165/29107 D05 response to hypoxia                      94.0, 857.0, 2034.0, 2113.0, 5327.0, 6387.0, 6513.0, 7010.0, 7048.0, 10266.0 
GO:0010628 BP 6.94e-07  14/168   472/29107 D06 positive regulation of gene expression   857.0, 947.0, 2022.0, 2113.0, 2296.0, 2335.0, 2624.0, 2852.0, 5155.0, 10266.0, 51176.0, 64321.0, 85366.0, 100506658.0 
GO:1905222 BP 7.52e-07   3/168     4/29107 D03 atrioventricular canal morphogenesis     2022.0, 6909.0, 6926.0 
GO:0030335 BP 1.68e-06  10/168   244/29107 D07 positive regulation of cell migration    857.0, 2852.0, 4641.0, 5155.0, 5159.0, 5420.0, 6387.0, 23224.0, 51176.0, 56920.0 
GO:0051145 BP 1.85e-06   4/168    16/29107 D05 smooth muscle cell differentiation       6909.0, 6926.0, 9096.0, 79652.0 
GO:0007507 BP 2.42e-06   9/168   198/29107 D04 heart development                        94.0, 2296.0, 2335.0, 5155.0, 7010.0, 7048.0, 10266.0, 57493.0, 64321.0 
GO:0001945 BP 3.73e-06   3/168     6/29107 D03 lymph vessel development                 2296.0, 57493.0, 79652.0 
GO:0003151 BP 6.83e-06   5/168    46/29107 D03 outflow tract morphogenesis              2702.0, 6909.0, 6926.0, 7048.0, 64321.0 
GO:0016477 BP 1.27e-05   9/168   243/29107 D04 cell migration                           2013.0, 2022.0, 2296.0, 3909.0, 3913.0, 5159.0, 5420.0, 10319.0, 161198.0 
GO:0001701 BP 1.61e-05   8/168   191/29107 D07 in utero embryonic development           94.0, 2296.0, 5745.0, 6926.0, 7048.0, 7075.0, 10365.0, 57493.0 
GO:0043627 BP 2.76e-05   5/168    61/29107 D05 response to estrogen                     857.0, 5159.0, 7010.0, 7048.0, 167465.0 
GO:0007155 BP 2.87e-05  12/168   488/29107 D02 cell adhesion                            1306.0, 2013.0, 2022.0, 2335.0, 3671.0, 4059.0, 5239.0, 5420.0, 6387.0, 7450.0, 8496.0, 51294.0 
GO:0035633 BP 2.98e-05   4/168    31/29107 D06 maintenance of blood-brain barrier       51599.0, 84879.0, 90952.0, 100506658.0 
GO:0002040 BP 2.98e-05   4/168    31/29107 D04 sprouting angiogenesis                   7010.0, 10266.0, 25960.0, 51176.0 
GO:0001947 BP 2.99e-05   5/168    62/29107 D07 heart looping                            2022.0, 6909.0, 6926.0, 7048.0, 64321.0 
GO:0086021 BP 3.31e-05   2/168     2/29107 D05 SA node cell to atrial cardiac muscle cell communication by electrical coupling 2702.0, 10052.0 
GO:0086053 BP 3.31e-05   2/168     2/29107 D05 AV node cell to bundle of His cell communication by electrical coupling 2702.0, 10052.0 
GO:0072105 BP 3.31e-05   2/168     2/29107 D08 ureteric peristalsis                     6909.0, 6926.0 
GO:0060856 BP 3.31e-05   2/168     2/29107 D04 establishment of blood-brain barrier     51599.0, 84879.0 
GO:0008284 BP 4.00e-05  12/168   505/29107 D05 positive regulation of cell population proliferation 1908.0, 2013.0, 2113.0, 2335.0, 2852.0, 5155.0, 5159.0, 5745.0, 6909.0, 6926.0, 7048.0, 51176.0 
GO:0008015 BP 4.34e-05   4/168    34/29107 D04 blood circulation                        94.0, 1908.0, 2313.0, 6387.0 
GO:0001974 BP 4.88e-05   4/168    35/29107 D03 blood vessel remodeling                  94.0, 182.0, 2034.0, 2296.0 
GO:0007166 BP 5.18e-05   8/168   225/29107 D05 cell surface receptor signaling pathway  682.0, 1908.0, 3953.0, 5745.0, 8764.0, 25960.0, 57211.0, 221395.0 
GO:0007411 BP 5.29e-05   7/168   166/29107 D04 axon guidance                            682.0, 3909.0, 3913.0, 4854.0, 6387.0, 54538.0, 56920.0 
GO:0001938 BP 6.18e-05   5/168    72/29107 D07 positive regulation of endothelial cell proliferation 94.0, 1893.0, 5155.0, 6387.0, 7010.0 
GO:0035050 BP 6.56e-05   3/168    14/29107 D05 embryonic heart tube development         2296.0, 6909.0, 64321.0 
GO:0001568 BP 7.52e-05   4/168    39/29107 D03 blood vessel development                 1278.0, 2307.0, 6926.0, 7048.0 
GO:0035909 BP 8.17e-05   3/168    15/29107 D06 aorta morphogenesis                      182.0, 5159.0, 6909.0 
GO:0001756 BP 8.32e-05   4/168    40/29107 D05 somitogenesis                            2296.0, 8313.0, 9096.0, 51176.0 
GO:0014068 BP 9.63e-05   5/168    79/29107 D08 positive regulation of phosphatidylinositol 3-kinase signaling 2335.0, 2852.0, 5155.0, 5159.0, 7010.0 
GO:0060596 BP 9.90e-05   2/168     3/29107 D04 mammary placode formation                6909.0, 6926.0 
GO:0035793 BP 9.90e-05   2/168     3/29107 D11 positive regulation of metanephric mesenchymal cell migration by platelet-derived growth factor receptor-beta signaling pathway 5155.0, 5159.0 
GO:0015878 BP 9.90e-05   2/168     3/29107 D09 biotin transport                         8884.0, 9429.0 
GO:1905072 BP 9.90e-05   2/168     3/29107 D04 cardiac jelly development                6909.0, 6926.0 
GO:0001892 BP 1.21e-04   3/168    17/29107 D05 embryonic placenta development           2034.0, 2624.0, 5155.0 
GO:0090280 BP 1.21e-04   3/168    17/29107 D09 positive regulation of calcium ion import 5155.0, 5159.0, 6387.0 
GO:0030282 BP 1.21e-04   4/168    44/29107 D05 bone mineralization                      1278.0, 5745.0, 7123.0, 8313.0 
GO:0009887 BP 1.37e-04   6/168   135/29107 D03 animal organ morphogenesis               2295.0, 2313.0, 3909.0, 3913.0, 6926.0, 10319.0 
GO:0003203 BP 1.45e-04   3/168    18/29107 D05 endocardial cushion morphogenesis        94.0, 2022.0, 6909.0 
GO:0010718 BP 1.57e-04   4/168    47/29107 D06 positive regulation of epithelial to mesenchymal transition 2296.0, 7048.0, 8313.0, 51176.0 
GO:0007565 BP 1.61e-04   5/168    88/29107 D03 female pregnancy                         2113.0, 6513.0, 10266.0, 10991.0, 53405.0 
GO:0007165 BP 1.71e-04  17/168  1075/29107 D04 signal transduction                      94.0, 947.0, 1306.0, 1893.0, 1908.0, 2034.0, 2791.0, 4059.0, 5159.0, 6387.0, 7010.0, 7075.0, 8654.0, 8743.0, 9536.0, 51293.0, 54329.0 
GO:0070830 BP 1.85e-04   4/168    49/29107 D08 bicellular tight junction assembly       10266.0, 90952.0, 153562.0, 100506658.0 
GO:0007161 BP 1.97e-04   2/168     4/29107 D05 calcium-independent cell-matrix adhesion 2335.0, 340706.0 
GO:0051936 BP 1.97e-04   2/168     4/29107 D09 gamma-aminobutyric acid reuptake         6539.0, 6540.0 
GO:0005886 CC 4.39e-15  68/168  4500/29107 D03 plasma membrane                          94.0, 182.0, 249.0, 682.0, 762.0, 857.0, 947.0, 1832.0, 2013.0, 2022.0, 2791.0, 2852.0, 3105.0, 3106.0, 4059.0, 4430.0, 4641.0, 4854.0, 5159.0, 5243.0, 5420.0, 5745.0, 5787.0, 6513.0, 6539.0, 6540.0, 6541.0, 7010.0, 7035.0, 7048.0, 8490.0, 8496.0, 8764.0, 8842.0, 8884.0, 9265.0, 9429.0, 10052.0, 10266.0, 10867.0, 10991.0, 25960.0, 51293.0, 51294.0, 51599.0, 51705.0, 54329.0, 54538.0, 54852.0, 55243.0, 55679.0, 57194.0, 57211.0, 79652.0, 80704.0, 81839.0, 84632.0, 84879.0, 90102.0, 90952.0, 92162.0, 115361.0, 122786.0, 152273.0, 153579.0, 196883.0, 221395.0, 100506658.0 
GO:0005887 CC 3.18e-14  36/168  1403/29107 D04 integral component of plasma membrane    94.0, 182.0, 682.0, 857.0, 947.0, 2702.0, 2852.0, 3105.0, 3106.0, 4059.0, 5159.0, 5420.0, 5745.0, 5787.0, 6513.0, 6539.0, 6540.0, 6541.0, 7010.0, 7048.0, 7075.0, 8743.0, 8842.0, 8884.0, 10266.0, 10867.0, 10991.0, 51293.0, 51294.0, 55243.0, 56920.0, 57194.0, 57211.0, 84879.0, 196883.0, 254228.0 
GO:0016324 CC 3.28e-13  19/168   358/29107 D04 apical plasma membrane                   182.0, 762.0, 947.0, 2013.0, 2335.0, 5159.0, 5243.0, 5420.0, 5745.0, 6513.0, 6541.0, 7010.0, 8842.0, 8884.0, 9429.0, 10991.0, 53405.0, 153562.0, 100506658.0 
GO:0062023 CC 7.10e-13  19/168   374/29107 D04 collagen-containing extracellular matrix 2.0, 1278.0, 1286.0, 1306.0, 1893.0, 2335.0, 3909.0, 3913.0, 4059.0, 5155.0, 6387.0, 7123.0, 7450.0, 79812.0, 79875.0, 83872.0, 127435.0, 161198.0, 340706.0 
GO:0070062 CC 1.35e-10  39/168  2169/29107 D06 extracellular exosome                    2.0, 249.0, 682.0, 762.0, 1278.0, 1306.0, 1832.0, 1893.0, 2335.0, 3105.0, 3106.0, 3373.0, 3671.0, 3909.0, 3913.0, 4059.0, 4430.0, 4641.0, 5243.0, 5327.0, 5420.0, 6387.0, 6513.0, 6540.0, 7123.0, 7450.0, 8743.0, 8842.0, 22837.0, 23224.0, 51294.0, 51599.0, 53405.0, 54538.0, 56920.0, 79812.0, 79875.0, 83872.0, 340706.0 
GO:0009986 CC 7.99e-09  18/168   579/29107 D02 cell surface                             94.0, 762.0, 2013.0, 2022.0, 3105.0, 3106.0, 4854.0, 5155.0, 5159.0, 5243.0, 5327.0, 7010.0, 7035.0, 8842.0, 10266.0, 25960.0, 57211.0, 221395.0 
GO:0016323 CC 9.63e-09  12/168   228/29107 D04 basolateral plasma membrane              682.0, 1832.0, 3953.0, 5155.0, 5745.0, 6513.0, 6540.0, 6541.0, 7010.0, 8884.0, 10991.0, 153562.0 
GO:0005604 CC 3.44e-08   8/168    85/29107 D05 basement membrane                        1286.0, 2335.0, 3909.0, 3913.0, 10319.0, 79812.0, 83872.0, 340706.0 
GO:0043235 CC 4.06e-08  11/168   209/29107 D02 receptor complex                         94.0, 2022.0, 3953.0, 4854.0, 5159.0, 5745.0, 5787.0, 7010.0, 7048.0, 7075.0, 10266.0 
GO:0005576 CC 7.86e-08  31/168  1854/29107 D02 extracellular region                     2.0, 182.0, 249.0, 1278.0, 1286.0, 1306.0, 1893.0, 1908.0, 1953.0, 2335.0, 3671.0, 3909.0, 3913.0, 3953.0, 4059.0, 4854.0, 5155.0, 5327.0, 6387.0, 6948.0, 7010.0, 7035.0, 7123.0, 7450.0, 8743.0, 10319.0, 51705.0, 57493.0, 80833.0, 147111.0, 169611.0 
GO:0016021 CC 2.13e-06  43/168  3536/29107 D03 integral component of membrane           1306.0, 2013.0, 2022.0, 3429.0, 3953.0, 4854.0, 5243.0, 6513.0, 6539.0, 7048.0, 8764.0, 9429.0, 9536.0, 10052.0, 23224.0, 25960.0, 51599.0, 51705.0, 54329.0, 54538.0, 54852.0, 55808.0, 57194.0, 57211.0, 57493.0, 57523.0, 79652.0, 80704.0, 81839.0, 84879.0, 90952.0, 92162.0, 116159.0, 116441.0, 120224.0, 153562.0, 153579.0, 161198.0, 170575.0, 221395.0, 338596.0, 375033.0, 100506658.0 
GO:0014704 CC 6.12e-06   5/168    45/29107 D06 intercalated disc                        1832.0, 2702.0, 5239.0, 6513.0, 10052.0 
GO:0009925 CC 8.45e-06   5/168    48/29107 D04 basal plasma membrane                    947.0, 4641.0, 6541.0, 7010.0, 8884.0 
GO:0000139 CC 8.62e-06  14/168   587/29107 D05 Golgi membrane                           682.0, 857.0, 2013.0, 2852.0, 3105.0, 3106.0, 4854.0, 5155.0, 6513.0, 9265.0, 55808.0, 115361.0, 170575.0, 338596.0 
GO:0009897 CC 1.07e-05  10/168   301/29107 D03 external side of plasma membrane         947.0, 2022.0, 3953.0, 4059.0, 6387.0, 7048.0, 8764.0, 57493.0, 153579.0, 161198.0 
GO:0045121 CC 1.15e-05   9/168   240/29107 D04 membrane raft                            682.0, 857.0, 2013.0, 4641.0, 5420.0, 7010.0, 7048.0, 9429.0, 55243.0 
GO:0031012 CC 1.35e-05   9/168   245/29107 D03 extracellular matrix                     249.0, 1278.0, 1286.0, 1306.0, 1893.0, 2335.0, 7450.0, 10319.0, 169611.0 
GO:0005925 CC 3.38e-05  11/168   418/29107 D05 focal adhesion                           682.0, 857.0, 2022.0, 5159.0, 5239.0, 7010.0, 8496.0, 10867.0, 23224.0, 55679.0, 90102.0 
GO:0031093 CC 4.36e-05   5/168    67/29107 D07 platelet alpha granule lumen             2.0, 2335.0, 3671.0, 5155.0, 7450.0 
GO:0005911 CC 8.80e-05   7/168   180/29107 D04 cell-cell junction                       7010.0, 51294.0, 55243.0, 55679.0, 57493.0, 90952.0, 100506658.0 
GO:0005667 CC 1.59e-04   7/168   198/29107 D02 transcription regulator complex          2034.0, 2295.0, 2624.0, 4005.0, 6909.0, 51176.0, 64321.0 
GO:0061689 CC 1.97e-04   2/168     4/29107 D06 tricellular tight junction               51599.0, 153562.0 
GO:0031410 CC 3.17e-04   8/168   293/29107 D06 cytoplasmic vesicle                      857.0, 2013.0, 3373.0, 5159.0, 115361.0, 153562.0, 221395.0, 100506658.0 
GO:0098591 CC 3.27e-04   2/168     5/29107 D04 external side of apical plasma membrane  5243.0, 9429.0 
GO:0031526 CC 3.56e-04   4/168    58/29107 D05 brush border membrane                    762.0, 5745.0, 8884.0, 9429.0 
GO:0005912 CC 3.68e-04   6/168   162/29107 D05 adherens junction                        182.0, 5239.0, 9265.0, 79652.0, 83872.0, 90952.0 
GO:0005615 CC 3.69e-04  22/168  1700/29107 D02 extracellular space                      2.0, 1278.0, 1286.0, 1306.0, 1893.0, 1908.0, 2022.0, 2335.0, 3373.0, 4242.0, 5155.0, 5327.0, 5420.0, 6948.0, 7035.0, 7123.0, 7450.0, 8842.0, 56920.0, 79812.0, 127435.0, 340706.0 
GO:0005783 CC 3.70e-04  16/168  1042/29107 D05 endoplasmic reticulum                    857.0, 1278.0, 2852.0, 3105.0, 3106.0, 3909.0, 7035.0, 7450.0, 8842.0, 51293.0, 54329.0, 57194.0, 152273.0, 155038.0, 168537.0, 170575.0 
GO:0005902 CC 6.18e-04   4/168    67/29107 D05 microvillus                              4430.0, 4641.0, 7010.0, 8842.0 
GO:0045177 CC 7.70e-04   4/168    71/29107 D02 apical part of cell                      2013.0, 4430.0, 5327.0, 221395.0 
GO:0005515 MF 6.91e-14 120/168 12418/29107 D02 protein binding                          2.0, 94.0, 182.0, 249.0, 682.0, 762.0, 843.0, 857.0, 947.0, 1278.0, 1832.0, 1893.0, 1953.0, 2013.0, 2022.0, 2034.0, 2113.0, 2122.0, 2296.0, 2313.0, 2335.0, 2624.0, 2702.0, 2791.0, 2852.0, 3105.0, 3106.0, 3429.0, 3913.0, 3953.0, 4005.0, 4059.0, 4430.0, 4641.0, 4854.0, 5155.0, 5159.0, 5243.0, 5327.0, 5420.0, 5745.0, 5787.0, 6387.0, 6513.0, 6539.0, 6541.0, 6909.0, 6926.0, 6948.0, 7010.0, 7026.0, 7048.0, 7075.0, 7450.0, 8313.0, 8490.0, 8496.0, 8654.0, 8743.0, 8764.0, 8842.0, 8884.0, 9096.0, 9265.0, 9429.0, 9536.0, 9882.0, 10052.0, 10266.0, 10365.0, 10750.0, 22899.0, 23224.0, 25960.0, 26153.0, 29775.0, 29995.0, 51176.0, 51293.0, 53405.0, 54329.0, 54538.0, 54852.0, 54873.0, 55243.0, 56920.0, 57194.0, 57493.0, 64321.0, 79812.0, 80704.0, 81839.0, 83872.0, 83878.0, 85366.0, 90102.0, 90952.0, 92162.0, 115361.0, 116441.0, 116835.0, 120224.0, 122786.0, 126282.0, 126669.0, 134265.0, 140706.0, 147111.0, 152273.0, 153562.0, 161198.0, 167465.0, 168537.0, 170575.0, 196883.0, 221395.0, 259173.0, 340706.0, 375033.0, 100506658.0 
GO:0005201 MF 4.81e-10  11/168   137/29107 D02 extracellular matrix structural constituent 1278.0, 1286.0, 1306.0, 1893.0, 2335.0, 3909.0, 3913.0, 7450.0, 79812.0, 79875.0, 83872.0 
GO:0005102 MF 1.76e-07  13/168   357/29107 D03 signaling receptor binding               2.0, 857.0, 1908.0, 2335.0, 3105.0, 3106.0, 4641.0, 5159.0, 5327.0, 6387.0, 8743.0, 56920.0, 153579.0 
GO:0005024 MF 1.55e-05   3/168     9/29107 D08 transforming growth factor beta-activated receptor activity 94.0, 2022.0, 7048.0 
GO:0048407 MF 3.01e-05   3/168    11/29107 D04 platelet-derived growth factor binding   1278.0, 5155.0, 5159.0 
GO:0086077 MF 3.31e-05   2/168     2/29107 D09 gap junction channel activity involved in AV node cell-bundle of His cell electrical coupling 2702.0, 10052.0 
GO:0086020 MF 3.31e-05   2/168     2/29107 D09 gap junction channel activity involved in SA node cell-atrial cardiac muscle cell electrical coupling 2702.0, 10052.0 
GO:0005518 MF 4.06e-05   5/168    66/29107 D03 collagen binding                         2335.0, 5155.0, 7450.0, 57211.0, 127435.0 
GO:0003700 MF 5.59e-05  11/168   442/29107 D02 DNA-binding transcription factor activity 2113.0, 2122.0, 2295.0, 2296.0, 2307.0, 2313.0, 2624.0, 7026.0, 10365.0, 51176.0, 167465.0 
GO:0048185 MF 8.17e-05   3/168    15/29107 D03 activin binding                          94.0, 2022.0, 7048.0 
GO:0015171 MF 8.32e-05   4/168    40/29107 D05 amino acid transmembrane transporter activity 6539.0, 6540.0, 6541.0, 10991.0 
GO:0046977 MF 9.90e-05   2/168     3/29107 D03 TAP binding                              3105.0, 3106.0 
GO:0015225 MF 9.90e-05   2/168     3/29107 D06 biotin transmembrane transporter activity 8884.0, 9429.0 
GO:0008134 MF 1.36e-04   7/168   193/29107 D03 transcription factor binding             947.0, 2034.0, 2113.0, 2295.0, 2296.0, 2624.0, 64321.0 
GO:0042910 MF 1.71e-04   3/168    19/29107 D03 xenobiotic transmembrane transporter activity 5243.0, 6513.0, 9429.0 
GO:0005178 MF 1.81e-04   6/168   142/29107 D04 integrin binding                         2013.0, 2335.0, 3909.0, 3913.0, 6387.0, 7450.0 
```
