## Supplementary material for "Transcriptional and genetic sex differences for schizophrenia across the dorsolateral prefrontal cortex, hippocampus, and caudate nucleus": Data S4: GO_analysis_module_salmon.txt

```
GO:0006954 BP 4.93e-32  47/366   387/29107 D04 inflammatory response                    140.0, 199.0, 718.0, 719.0, 720.0, 1230.0, 1234.0, 1240.0, 1436.0, 1524.0, 1535.0, 2350.0, 3055.0, 3552.0, 3606.0, 3663.0, 3683.0, 3689.0, 3965.0, 4064.0, 4261.0, 4973.0, 5293.0, 5294.0, 5724.0, 5742.0, 7040.0, 7096.0, 7098.0, 7100.0, 9450.0, 10333.0, 23166.0, 27202.0, 29108.0, 29760.0, 57413.0, 58484.0, 64581.0, 81793.0, 84695.0, 84868.0, 114548.0, 122618.0, 150372.0, 338557.0, 375387.0 
GO:0045087 BP 1.12e-31  50/366   461/29107 D06 innate immune response                   712.0, 713.0, 714.0, 717.0, 720.0, 912.0, 1436.0, 1524.0, 1535.0, 2207.0, 2209.0, 3055.0, 3663.0, 3684.0, 4064.0, 4067.0, 4688.0, 5293.0, 5294.0, 6039.0, 6503.0, 6850.0, 7096.0, 7098.0, 7100.0, 8635.0, 8832.0, 9450.0, 10333.0, 10475.0, 10695.0, 11027.0, 11151.0, 23547.0, 27350.0, 29108.0, 51296.0, 58484.0, 60489.0, 79626.0, 81622.0, 81793.0, 84868.0, 89790.0, 113277.0, 114548.0, 122618.0, 219972.0, 340205.0, 653361.0 
GO:0006955 BP 4.30e-26  37/366   291/29107 D02 immune response                          714.0, 718.0, 912.0, 920.0, 942.0, 1075.0, 1230.0, 1234.0, 1240.0, 1520.0, 1524.0, 1880.0, 2209.0, 2214.0, 2217.0, 2533.0, 3113.0, 3117.0, 3122.0, 3123.0, 3394.0, 3552.0, 3603.0, 4261.0, 5724.0, 6693.0, 7096.0, 7409.0, 7940.0, 8477.0, 10261.0, 10288.0, 10333.0, 80380.0, 81793.0, 126259.0, 375387.0 
GO:0002250 BP 1.12e-20  27/366   189/29107 D03 adaptive immune response                 920.0, 942.0, 1520.0, 1524.0, 1880.0, 3108.0, 3109.0, 3111.0, 3113.0, 3115.0, 3117.0, 3122.0, 3903.0, 4067.0, 5293.0, 5294.0, 6850.0, 7462.0, 8832.0, 10288.0, 10859.0, 11006.0, 11024.0, 80380.0, 81622.0, 84868.0, 89790.0 
GO:0032755 BP 1.12e-20  21/366    93/29107 D08 positive regulation of interleukin-6 production 199.0, 972.0, 1535.0, 3552.0, 3603.0, 3965.0, 5452.0, 5724.0, 6850.0, 7096.0, 7098.0, 7305.0, 10288.0, 10333.0, 11027.0, 29108.0, 64170.0, 64581.0, 113277.0, 388325.0, 400709.0 
GO:0007165 BP 8.20e-17  52/366  1075/29107 D04 signal transduction                      140.0, 718.0, 834.0, 920.0, 944.0, 945.0, 963.0, 1436.0, 1441.0, 1796.0, 2209.0, 3123.0, 3586.0, 3603.0, 3635.0, 3683.0, 4067.0, 5293.0, 6195.0, 6282.0, 6693.0, 7046.0, 7096.0, 7098.0, 7305.0, 9535.0, 9938.0, 10288.0, 10333.0, 10859.0, 11027.0, 11035.0, 27071.0, 27181.0, 27306.0, 29108.0, 29992.0, 51816.0, 54360.0, 54518.0, 55843.0, 57413.0, 58191.0, 64780.0, 64926.0, 79705.0, 79890.0, 112616.0, 114548.0, 117289.0, 123920.0, 150372.0 
GO:0032760 BP 1.46e-14  17/366   103/29107 D09 positive regulation of tumor necrosis factor production 1535.0, 3552.0, 3965.0, 5724.0, 5788.0, 6693.0, 6850.0, 7096.0, 7098.0, 7305.0, 8832.0, 11027.0, 29108.0, 64170.0, 64581.0, 84868.0, 113277.0 
GO:0042102 BP 1.54e-14  14/366    59/29107 D09 positive regulation of T cell proliferation 199.0, 912.0, 942.0, 3071.0, 3109.0, 3113.0, 3115.0, 5788.0, 10288.0, 11151.0, 80380.0, 84433.0, 84868.0, 283234.0 
GO:0050853 BP 3.76e-14  12/366    39/29107 D10 B cell receptor signaling pathway        3071.0, 4067.0, 4208.0, 4332.0, 5293.0, 5777.0, 5788.0, 6850.0, 7462.0, 29760.0, 89857.0, 150372.0 
GO:0019886 BP 4.72e-14  11/366    30/29107 D05 antigen processing and presentation of exogenous peptide antigen via MHC class II 972.0, 1520.0, 2207.0, 3108.0, 3109.0, 3111.0, 3113.0, 3115.0, 3117.0, 3122.0, 3123.0 
GO:0050870 BP 1.09e-13  11/366    32/29107 D08 positive regulation of T cell activation 920.0, 3108.0, 3109.0, 3111.0, 3113.0, 3115.0, 3117.0, 3122.0, 3123.0, 29108.0, 283234.0 
GO:0002381 BP 1.59e-13   9/366    17/29107 D07 immunoglobulin production involved in immunoglobulin-mediated immune response 3108.0, 3109.0, 3111.0, 3113.0, 3115.0, 3117.0, 3122.0, 3123.0, 202309.0 
GO:0002503 BP 6.83e-12   8/366    16/29107 D08 peptide antigen assembly with MHC class II protein complex 3108.0, 3109.0, 3111.0, 3113.0, 3115.0, 3117.0, 3122.0, 3123.0 
GO:0006935 BP 1.38e-11  15/366   113/29107 D03 chemotaxis                               719.0, 1230.0, 1234.0, 1240.0, 1524.0, 1794.0, 3071.0, 3965.0, 5724.0, 6036.0, 6693.0, 27202.0, 58191.0, 112616.0, 123920.0 
GO:0032731 BP 1.60e-11  12/366    62/29107 D09 positive regulation of interleukin-1 beta production 834.0, 841.0, 3965.0, 4332.0, 7305.0, 10333.0, 11027.0, 29108.0, 58484.0, 64581.0, 113277.0, 114548.0 
GO:0006911 BP 1.84e-11   9/366    26/29107 D07 phagocytosis, engulfment                 199.0, 2209.0, 3684.0, 3689.0, 4481.0, 9938.0, 23616.0, 51411.0, 54209.0 
GO:0042130 BP 6.93e-11  10/366    41/29107 D09 negative regulation of T cell proliferation 942.0, 3123.0, 3586.0, 5777.0, 6693.0, 10288.0, 10859.0, 11006.0, 80380.0, 84868.0 
GO:0070374 BP 2.89e-10  18/366   214/29107 D09 positive regulation of ERK1 and ERK2 cascade 409.0, 920.0, 972.0, 1230.0, 1436.0, 1880.0, 3123.0, 3965.0, 5031.0, 5788.0, 7040.0, 27202.0, 29108.0, 54209.0, 64170.0, 84868.0, 338557.0, 388325.0 
GO:0019221 BP 3.77e-10  15/366   142/29107 D06 cytokine-mediated signaling pathway      1050.0, 1230.0, 1436.0, 1441.0, 3055.0, 3552.0, 3587.0, 3663.0, 5777.0, 10148.0, 10288.0, 10859.0, 11024.0, 11027.0, 23547.0 
GO:0071222 BP 4.59e-10  16/366   168/29107 D06 cellular response to lipopolysaccharide  834.0, 942.0, 1234.0, 1524.0, 3394.0, 3552.0, 3586.0, 4064.0, 4208.0, 4360.0, 10288.0, 10859.0, 29108.0, 80380.0, 84868.0, 114548.0 
GO:0001774 BP 1.45e-09   8/366    28/29107 D06 microglial cell activation               199.0, 712.0, 3684.0, 3689.0, 7096.0, 7098.0, 10333.0, 54209.0 
GO:0032729 BP 1.63e-09  11/366    72/29107 D08 positive regulation of interferon-gamma production 3113.0, 3115.0, 3394.0, 3606.0, 3965.0, 7098.0, 10148.0, 10859.0, 29108.0, 64581.0, 84868.0 
GO:0032735 BP 1.75e-09   9/366    41/29107 D08 positive regulation of interleukin-12 production 3394.0, 3603.0, 3663.0, 3965.0, 6850.0, 7098.0, 7805.0, 64581.0, 388325.0 
GO:0032930 BP 3.16e-09   7/366    20/29107 D08 positive regulation of superoxide anion generation 1535.0, 3684.0, 3689.0, 6850.0, 7040.0, 7305.0, 64581.0 
GO:0045730 BP 6.04e-09   6/366    13/29107 D02 respiratory burst                        1535.0, 4688.0, 4689.0, 653361.0, 654816.0, 654817.0 
GO:0006968 BP 1.94e-08   9/366    53/29107 D04 cellular defense response                1234.0, 1524.0, 4332.0, 4688.0, 6693.0, 7305.0, 10288.0, 10871.0, 653361.0 
GO:0150062 BP 2.46e-08   4/366     4/29107 D07 complement-mediated synapse pruning      712.0, 718.0, 3684.0, 54209.0 
GO:0002774 BP 2.46e-08   4/366     4/29107 D08 Fc receptor mediated inhibitory signaling pathway 4067.0, 10288.0, 10859.0, 11006.0 
GO:0051056 BP 2.52e-08  12/366   115/29107 D07 regulation of small GTPase mediated signal transduction 1794.0, 7409.0, 23526.0, 23616.0, 50619.0, 51291.0, 55843.0, 81704.0, 89846.0, 117289.0, 221472.0, 257106.0 
GO:0007166 BP 3.12e-08  16/366   225/29107 D05 cell surface receptor signaling pathway  154.0, 920.0, 942.0, 1230.0, 1234.0, 1796.0, 2209.0, 2214.0, 5788.0, 6693.0, 10261.0, 10288.0, 11024.0, 80380.0, 221188.0, 284021.0 
GO:0032720 BP 4.00e-08  10/366    76/29107 D09 negative regulation of tumor necrosis factor production 409.0, 945.0, 3586.0, 3965.0, 5777.0, 10859.0, 23547.0, 27202.0, 54209.0, 84868.0 
GO:0032722 BP 4.71e-08   8/366    42/29107 D08 positive regulation of chemokine production 199.0, 972.0, 1436.0, 3606.0, 7098.0, 29108.0, 64170.0, 84868.0 
GO:0032689 BP 4.71e-08   8/366    42/29107 D08 negative regulation of interferon-gamma production 3123.0, 3586.0, 3965.0, 7805.0, 10859.0, 11006.0, 80380.0, 84868.0 
GO:0030889 BP 6.20e-08   6/366    18/29107 D09 negative regulation of B cell proliferation 3586.0, 3635.0, 4067.0, 4332.0, 7305.0, 11314.0 
GO:0006959 BP 6.95e-08   9/366    61/29107 D03 humoral immune response                  240.0, 1880.0, 3123.0, 4208.0, 5452.0, 6480.0, 10148.0, 29760.0, 54209.0 
GO:0051092 BP 7.22e-08  13/366   152/29107 D12 positive regulation of NF-kappaB transcription factor activity 1524.0, 3606.0, 3965.0, 7098.0, 10333.0, 10475.0, 11035.0, 29108.0, 58484.0, 64170.0, 64581.0, 84433.0, 114548.0 
GO:0007202 BP 7.45e-08   7/366    30/29107 D09 activation of phospholipase C activity   942.0, 2769.0, 5031.0, 5330.0, 9170.0, 64805.0, 115727.0 
GO:0007155 BP 7.54e-08  23/366   488/29107 D02 cell adhesion                            920.0, 945.0, 953.0, 1230.0, 1441.0, 1524.0, 2350.0, 3055.0, 3683.0, 3684.0, 3687.0, 3689.0, 6404.0, 10232.0, 11314.0, 22915.0, 23166.0, 27036.0, 27181.0, 89790.0, 114132.0, 400709.0, 100049587.0 
GO:0001819 BP 8.04e-08   9/366    62/29107 D07 positive regulation of cytokine production 3552.0, 3586.0, 5293.0, 5294.0, 64170.0, 126259.0, 150372.0, 283234.0, 283420.0 
GO:0032757 BP 8.04e-08   9/366    62/29107 D08 positive regulation of interleukin-8 production 972.0, 3965.0, 6850.0, 7096.0, 7098.0, 7100.0, 11027.0, 29108.0, 64581.0 
GO:0034154 BP 1.22e-07   4/366     5/29107 D08 toll-like receptor 7 signaling pathway   81622.0, 84868.0, 118788.0, 388325.0 
GO:0046598 BP 1.33e-07   5/366    11/29107 D06 positive regulation of viral entry into host cell 920.0, 972.0, 3123.0, 3965.0, 10475.0 
GO:0032715 BP 1.40e-07   9/366    66/29107 D08 negative regulation of interleukin-6 production 409.0, 3071.0, 3586.0, 3635.0, 5777.0, 8832.0, 11006.0, 27202.0, 84868.0 
GO:0032743 BP 1.89e-07   7/366    34/29107 D08 positive regulation of interleukin-2 production 861.0, 920.0, 942.0, 3552.0, 5788.0, 64581.0, 84433.0 
GO:0050731 BP 2.05e-07  10/366    90/29107 D10 positive regulation of peptidyl-tyrosine phosphorylation 409.0, 920.0, 972.0, 3059.0, 5788.0, 6850.0, 7040.0, 54209.0, 64581.0, 79705.0 
GO:0006898 BP 2.36e-07   9/366    70/29107 D06 receptor-mediated endocytosis            154.0, 1601.0, 3684.0, 3689.0, 4360.0, 4481.0, 23166.0, 58191.0, 283420.0 
GO:0042554 BP 2.39e-07   6/366    22/29107 D05 superoxide anion generation              1535.0, 4688.0, 4689.0, 653361.0, 654816.0, 654817.0 
GO:0030225 BP 2.39e-07   6/366    22/29107 D06 macrophage differentiation               841.0, 920.0, 1050.0, 1436.0, 3123.0, 6688.0 
GO:0007229 BP 2.80e-07  10/366    93/29107 D06 integrin-mediated signaling pathway      2533.0, 3055.0, 3683.0, 3684.0, 3687.0, 3689.0, 5341.0, 6850.0, 7409.0, 84106.0 
GO:0002862 BP 3.20e-07   6/366    23/29107 D08 negative regulation of inflammatory response to antigenic stimulus 3055.0, 3123.0, 4067.0, 6850.0, 54209.0, 79651.0 
GO:2000427 BP 3.62e-07   4/366     6/29107 D08 positive regulation of apoptotic cell clearance 717.0, 718.0, 720.0, 146722.0 
GO:0030595 BP 3.62e-07   5/366    13/29107 D06 leukocyte chemotaxis                     1524.0, 1880.0, 3586.0, 3603.0, 11151.0 
GO:0051897 BP 3.66e-07  11/366   120/29107 D08 positive regulation of protein kinase B signaling 409.0, 1524.0, 3059.0, 3606.0, 5293.0, 5294.0, 7040.0, 7046.0, 10855.0, 23533.0, 64805.0 
GO:0051607 BP 3.73e-07  14/366   205/29107 D07 defense response to virus                3663.0, 3687.0, 5788.0, 6036.0, 6039.0, 7098.0, 8673.0, 10859.0, 11035.0, 27350.0, 29108.0, 60489.0, 64170.0, 81622.0 
GO:0031295 BP 5.11e-07   7/366    39/29107 D09 T cell costimulation                     942.0, 4067.0, 5777.0, 7409.0, 80380.0, 84433.0, 126259.0 
GO:0032753 BP 5.49e-07   6/366    25/29107 D08 positive regulation of interleukin-4 production 942.0, 2207.0, 3965.0, 6850.0, 84868.0, 114548.0 
GO:0042742 BP 5.98e-07  11/366   126/29107 D06 defense response to bacterium            2207.0, 3394.0, 3586.0, 6693.0, 6850.0, 7098.0, 7100.0, 10333.0, 23166.0, 58484.0, 219972.0 
GO:0010628 BP 7.14e-07  21/366   472/29107 D06 positive regulation of gene expression   409.0, 860.0, 972.0, 1050.0, 3552.0, 3687.0, 3965.0, 4094.0, 4208.0, 5293.0, 6688.0, 7040.0, 7046.0, 7098.0, 7305.0, 10333.0, 10859.0, 29760.0, 54209.0, 64581.0, 338773.0 
GO:0043123 BP 7.50e-07  13/366   186/29107 D08 positive regulation of I-kappaB kinase/NF-kappaB signaling 834.0, 841.0, 920.0, 972.0, 3123.0, 3965.0, 7098.0, 10333.0, 10475.0, 64170.0, 64581.0, 84433.0, 113277.0 
GO:0032691 BP 8.67e-07   7/366    42/29107 D09 negative regulation of interleukin-1 beta production 409.0, 945.0, 1524.0, 11006.0, 54209.0, 114548.0, 338557.0 
GO:0002376 BP 1.21e-06   7/366    44/29107 D01 immune system process                    3394.0, 3663.0, 4033.0, 4973.0, 10871.0, 11314.0, 146722.0 
GO:0034138 BP 1.65e-06   4/366     8/29107 D08 toll-like receptor 3 signaling pathway   7098.0, 81622.0, 84868.0, 388325.0 
GO:0002283 BP 1.65e-06   4/366     8/29107 D07 neutrophil activation involved in immune response 2207.0, 6850.0, 7305.0, 11027.0 
GO:0098883 BP 1.65e-06   4/366     8/29107 D06 synapse pruning                          712.0, 713.0, 714.0, 1524.0 
GO:0001516 BP 1.67e-06   5/366    17/29107 D11 prostaglandin biosynthetic process       972.0, 5321.0, 5742.0, 6916.0, 27306.0 
GO:0006956 BP 1.67e-06   5/366    17/29107 D07 complement activation                    712.0, 713.0, 717.0, 718.0, 720.0 
GO:0045058 BP 1.97e-06   3/366     3/29107 D02 T cell selection                         912.0, 920.0, 972.0 
GO:0150064 BP 1.97e-06   3/366     3/29107 D04 vertebrate eye-specific patterning       712.0, 718.0, 3684.0 
GO:0050921 BP 2.29e-06   5/366    18/29107 D06 positive regulation of chemotaxis        199.0, 7040.0, 54209.0, 56670.0, 64805.0 
GO:0042110 BP 2.56e-06   7/366    49/29107 D05 T cell activation                        841.0, 920.0, 5293.0, 5294.0, 5788.0, 8832.0, 64581.0 
GO:0071407 BP 2.56e-06   7/366    49/29107 D05 cellular response to organic cyclic compound 841.0, 1050.0, 1535.0, 3606.0, 4481.0, 7040.0, 53829.0 
GO:0008360 BP 3.14e-06  11/366   149/29107 D06 regulation of cell shape                 399.0, 1436.0, 3055.0, 3689.0, 7940.0, 11151.0, 23191.0, 55843.0, 89846.0, 91010.0, 221472.0 
GO:0006958 BP 3.79e-06   6/366    34/29107 D08 complement activation, classical pathway 712.0, 713.0, 714.0, 717.0, 718.0, 720.0 
GO:0002224 BP 4.06e-06   5/366    20/29107 D07 toll-like receptor signaling pathway     1520.0, 7096.0, 7100.0, 10333.0, 81793.0 
GO:0043032 BP 4.06e-06   5/366    20/29107 D07 positive regulation of macrophage activation 1050.0, 3586.0, 5321.0, 10333.0, 84868.0 
GO:0030097 BP 5.00e-06   7/366    54/29107 D05 hemopoiesis                              675.0, 860.0, 861.0, 1436.0, 3586.0, 6404.0, 6886.0 
GO:0031663 BP 5.37e-06   6/366    36/29107 D06 lipopolysaccharide-mediated signaling pathway 3055.0, 3606.0, 4067.0, 5724.0, 6688.0, 7040.0 
GO:0030217 BP 5.37e-06   6/366    36/29107 D07 T cell differentiation                   399.0, 860.0, 920.0, 5293.0, 5788.0, 7409.0 
GO:0007169 BP 5.71e-06  10/366   129/29107 D07 transmembrane receptor protein tyrosine kinase signaling pathway 920.0, 1436.0, 1796.0, 3055.0, 4067.0, 6503.0, 6850.0, 10019.0, 29760.0, 115727.0 
GO:0030593 BP 6.31e-06   8/366    78/29107 D09 neutrophil chemotaxis                    1441.0, 2207.0, 3071.0, 3689.0, 5293.0, 5294.0, 6850.0, 7409.0 
GO:0019370 BP 7.57e-06   4/366    11/29107 D08 leukotriene biosynthetic process         240.0, 241.0, 5321.0, 6850.0 
GO:1904151 BP 7.81e-06   3/366     4/29107 D08 positive regulation of microglial cell mediated cytotoxicity 3684.0, 6688.0, 7305.0 
GO:0002282 BP 7.81e-06   3/366     4/29107 D07 microglial cell activation involved in immune response 1524.0, 7305.0, 54209.0 
GO:0071226 BP 7.81e-06   3/366     4/29107 D05 cellular response to molecule of fungal origin 6850.0, 64581.0, 388325.0 
GO:0043315 BP 7.81e-06   3/366     4/29107 D11 positive regulation of neutrophil degranulation 3684.0, 3689.0, 5724.0 
GO:0002291 BP 7.81e-06   3/366     4/29107 D07 T cell activation via T cell receptor contact with antigen bound to MHC molecule on antigen presenting cell 3683.0, 10875.0, 54518.0 
GO:0030031 BP 8.54e-06   5/366    23/29107 D05 cell projection assembly                 399.0, 822.0, 3071.0, 23191.0, 64098.0 
GO:0038095 BP 8.54e-06   5/366    23/29107 D08 Fc-epsilon receptor signaling pathway    2207.0, 4067.0, 6850.0, 7409.0, 23547.0 
GO:0002244 BP 1.02e-05   7/366    60/29107 D04 hematopoietic progenitor cell differentiation 1436.0, 5341.0, 5777.0, 5788.0, 7040.0, 54502.0, 122618.0 
GO:0007200 BP 1.14e-05   7/366    61/29107 D06 phospholipase C-activating G protein-coupled receptor signaling pathway 719.0, 1240.0, 1524.0, 5031.0, 27202.0, 64805.0, 338557.0 
GO:0031623 BP 1.18e-05   6/366    41/29107 D07 receptor internalization                 409.0, 2207.0, 3689.0, 6850.0, 10859.0, 11006.0 
GO:0006909 BP 1.27e-05   7/366    62/29107 D05 phagocytosis                             3394.0, 3683.0, 4688.0, 4689.0, 5031.0, 11151.0, 122618.0 
GO:0030890 BP 1.36e-05   6/366    42/29107 D09 positive regulation of B cell proliferation 972.0, 1880.0, 3071.0, 4208.0, 5788.0, 84433.0 
GO:0032088 BP 1.55e-05   8/366    88/29107 D12 negative regulation of NF-kappaB transcription factor activity 140.0, 409.0, 1240.0, 6688.0, 29108.0, 57413.0, 84868.0, 114548.0 
GO:0035556 BP 1.58e-05  17/366   402/29107 D05 intracellular signal transduction        113.0, 1606.0, 3059.0, 3635.0, 4067.0, 5777.0, 6195.0, 6850.0, 7046.0, 7305.0, 7462.0, 8569.0, 10019.0, 23526.0, 29760.0, 51291.0, 150372.0 
GO:0001775 BP 1.61e-05   4/366    13/29107 D02 cell activation                          6850.0, 7096.0, 10333.0, 64581.0 
GO:0010818 BP 1.61e-05   4/366    13/29107 D09 T cell chemotaxis                        1880.0, 5293.0, 5294.0, 58191.0 
GO:0097242 BP 1.61e-05   4/366    13/29107 D02 amyloid-beta clearance                   718.0, 3684.0, 3689.0, 4481.0 
GO:0033004 BP 1.94e-05   3/366     5/29107 D07 negative regulation of mast cell activation 8832.0, 146722.0, 284021.0 
GO:0043378 BP 1.94e-05   3/366     5/29107 D11 positive regulation of CD8-positive, alpha-beta T cell differentiation 861.0, 3071.0, 11006.0 
GO:1900426 BP 1.94e-05   3/366     5/29107 D07 positive regulation of defense response to bacterium 1535.0, 84868.0, 400709.0 
GO:0097028 BP 2.23e-05   4/366    14/29107 D06 dendritic cell differentiation           3394.0, 4067.0, 10859.0, 54209.0 
GO:0035589 BP 2.23e-05   4/366    14/29107 D07 G protein-coupled purinergic nucleotide receptor signaling pathway 5031.0, 5724.0, 53829.0, 64805.0 
GO:0010575 BP 2.37e-05   5/366    28/29107 D08 positive regulation of vascular endothelial growth factor production 718.0, 719.0, 3552.0, 7040.0, 10855.0 
GO:0034113 BP 2.37e-05   5/366    28/29107 D04 heterotypic cell-cell adhesion           912.0, 3687.0, 3689.0, 5788.0, 10288.0 
GO:0007159 BP 2.37e-05   5/366    28/29107 D04 leukocyte cell-cell adhesion             3683.0, 3689.0, 4973.0, 5788.0, 6850.0 
GO:0045766 BP 2.55e-05  10/366   153/29107 D07 positive regulation of angiogenesis      718.0, 719.0, 861.0, 1524.0, 3099.0, 3552.0, 3687.0, 5293.0, 7098.0, 126259.0 
GO:1901224 BP 2.59e-05   7/366    69/29107 D08 positive regulation of NIK/NF-kappaB signaling 942.0, 3606.0, 3965.0, 7098.0, 7805.0, 54209.0, 84868.0 
GO:0050766 BP 2.64e-05   6/366    47/29107 D07 positive regulation of phagocytosis      1535.0, 1794.0, 2207.0, 29108.0, 54209.0, 64581.0 
GO:0051279 BP 3.01e-05   4/366    15/29107 D09 regulation of release of sequestered calcium ion into cytosol 1535.0, 4067.0, 5777.0, 11151.0 
GO:0016064 BP 3.01e-05   4/366    15/29107 D06 immunoglobulin mediated immune response  972.0, 2207.0, 3635.0, 64170.0 
GO:2000406 BP 3.01e-05   4/366    15/29107 D11 positive regulation of T cell migration  199.0, 6693.0, 29108.0, 81704.0 
GO:0032725 BP 3.01e-05   4/366    15/29107 D08 positive regulation of granulocyte macrophage colony-stimulating factor production 3606.0, 6850.0, 11027.0, 64170.0 
GO:0033630 BP 3.01e-05   4/366    15/29107 D06 positive regulation of cell adhesion mediated by integrin 3071.0, 5777.0, 6850.0, 64805.0 
GO:0030316 BP 3.37e-05   5/366    30/29107 D06 osteoclast differentiation               1436.0, 1880.0, 7305.0, 54209.0, 126014.0 
GO:0030854 BP 3.83e-05   3/366     6/29107 D09 positive regulation of granulocyte differentiation 861.0, 2124.0, 3059.0 
GO:0002576 BP 3.83e-05   3/366     6/29107 D08 platelet degranulation                   4067.0, 5341.0, 10257.0 
GO:0032687 BP 3.83e-05   3/366     6/29107 D09 negative regulation of interferon-alpha production 3586.0, 23547.0, 84868.0 
GO:0043305 BP 3.83e-05   3/366     6/29107 D11 negative regulation of mast cell degranulation 3965.0, 8832.0, 11314.0 
GO:0071639 BP 3.97e-05   4/366    16/29107 D09 positive regulation of monocyte chemotactic protein-1 production 3965.0, 6850.0, 8832.0, 64581.0 
GO:0001934 BP 4.78e-05  11/366   199/29107 D09 positive regulation of protein phosphorylation 199.0, 718.0, 920.0, 972.0, 1436.0, 1601.0, 3123.0, 4067.0, 7040.0, 54209.0, 338773.0 
GO:0002407 BP 5.14e-05   4/366    17/29107 D08 dendritic cell chemotaxis                1230.0, 1234.0, 1880.0, 5294.0 
GO:0043303 BP 5.14e-05   4/366    17/29107 D09 mast cell degranulation                  5293.0, 5294.0, 7462.0, 284021.0 
GO:0006801 BP 5.14e-05   4/366    17/29107 D04 superoxide metabolic process             1535.0, 4688.0, 375387.0, 653361.0 
GO:0043280 BP 5.29e-05   6/366    53/29107 D12 positive regulation of cysteine-type endopeptidase activity involved in apoptotic process 834.0, 6850.0, 29108.0, 64170.0, 64581.0, 114548.0 
GO:0048678 BP 5.43e-05   5/366    33/29107 D04 response to axon injury                  199.0, 4067.0, 7305.0, 54209.0, 64805.0 
GO:0014068 BP 6.26e-05   7/366    79/29107 D08 positive regulation of phosphatidylinositol 3-kinase signaling 3059.0, 3606.0, 5777.0, 10870.0, 54209.0, 118788.0, 653361.0 
GO:0002223 BP 6.55e-05   4/366    18/29107 D11 stimulatory C-type lectin receptor signaling pathway 4067.0, 6850.0, 7305.0, 64581.0 
GO:0050850 BP 6.55e-05   4/366    18/29107 D08 positive regulation of calcium-mediated signaling 920.0, 6850.0, 54209.0, 64581.0 
GO:0034136 BP 6.65e-05   3/366     7/29107 D09 negative regulation of toll-like receptor 2 signaling pathway 4067.0, 10333.0, 54209.0 
GO:0045588 BP 6.65e-05   3/366     7/29107 D10 positive regulation of gamma-delta T cell differentiation 3071.0, 5788.0, 6850.0 
GO:1904141 BP 6.65e-05   3/366     7/29107 D10 positive regulation of microglial cell migration 1524.0, 54209.0, 64805.0 
GO:0045630 BP 6.65e-05   3/366     7/29107 D13 positive regulation of T-helper 2 cell differentiation 942.0, 3606.0, 114548.0 
GO:0030335 BP 6.80e-05  12/366   244/29107 D07 positive regulation of cell migration    199.0, 1230.0, 1436.0, 1601.0, 3687.0, 4067.0, 5293.0, 7040.0, 7046.0, 11151.0, 58191.0, 64581.0 
GO:0007186 BP 7.03e-05  26/366   880/29107 D05 G protein-coupled receptor signaling pathway 718.0, 719.0, 1234.0, 1240.0, 1524.0, 1880.0, 2793.0, 5294.0, 5330.0, 5724.0, 5777.0, 6001.0, 7409.0, 8477.0, 9170.0, 10287.0, 23533.0, 26996.0, 29933.0, 53829.0, 56670.0, 57121.0, 64407.0, 64805.0, 221188.0, 338557.0 
GO:0032695 BP 8.21e-05   4/366    19/29107 D08 negative regulation of interleukin-12 production 409.0, 1240.0, 3586.0, 10859.0 
GO:0002062 BP 8.37e-05   5/366    36/29107 D04 chondrocyte differentiation              860.0, 861.0, 4208.0, 7040.0, 54360.0 
GO:0002755 BP 1.02e-04   4/366    20/29107 D08 MyD88-dependent toll-like receptor signaling pathway 7096.0, 7100.0, 10333.0, 81793.0 
GO:2000249 BP 1.02e-04   4/366    20/29107 D08 regulation of actin cytoskeleton reorganization 397.0, 1436.0, 9535.0, 51225.0 
GO:0031666 BP 1.05e-04   3/366     8/29107 D07 positive regulation of lipopolysaccharide-mediated signaling pathway 4064.0, 9450.0, 388325.0 
GO:0034162 BP 1.05e-04   3/366     8/29107 D08 toll-like receptor 9 signaling pathway   81622.0, 84868.0, 118788.0 
GO:0030644 BP 1.05e-04   3/366     8/29107 D09 cellular chloride ion homeostasis        3784.0, 6916.0, 10008.0 
GO:0048661 BP 1.07e-04   6/366    60/29107 D06 positive regulation of smooth muscle cell proliferation 199.0, 1535.0, 3606.0, 5724.0, 7040.0, 10257.0 
GO:0030501 BP 1.09e-04   5/366    38/29107 D07 positive regulation of bone mineralization 154.0, 240.0, 4208.0, 7040.0, 338773.0 
GO:1901216 BP 1.09e-04   5/366    38/29107 D06 positive regulation of neuron death      712.0, 841.0, 3684.0, 3689.0, 7305.0 
GO:0007204 BP 1.13e-04   9/366   148/29107 D11 positive regulation of cytosolic calcium ion concentration 719.0, 1230.0, 1234.0, 1240.0, 1524.0, 5294.0, 9170.0, 27202.0, 338557.0 
GO:0070269 BP 1.24e-04   4/366    21/29107 D04 pyroptosis                               834.0, 841.0, 54209.0, 58484.0 
GO:0006401 BP 1.24e-04   4/366    21/29107 D07 RNA catabolic process                    6036.0, 6039.0, 8635.0, 8761.0 
GO:0038096 BP 1.24e-04   4/366    21/29107 D10 Fc-gamma receptor signaling pathway involved in phagocytosis 3055.0, 4067.0, 6850.0, 7409.0 
GO:0032693 BP 1.50e-04   4/366    22/29107 D08 negative regulation of interleukin-10 production 7305.0, 10859.0, 11006.0, 80380.0 
GO:0030101 BP 1.50e-04   4/366    22/29107 D05 natural killer cell activation           841.0, 3606.0, 5293.0, 50615.0 
GO:0050852 BP 1.54e-04   7/366    91/29107 D10 T cell receptor signaling pathway        2533.0, 3115.0, 3123.0, 3635.0, 5293.0, 5788.0, 84106.0 
GO:0046641 BP 1.57e-04   3/366     9/29107 D10 positive regulation of alpha-beta T cell proliferation 5788.0, 6850.0, 10148.0 
GO:0006690 BP 1.57e-04   3/366     9/29107 D06 icosanoid metabolic process              5321.0, 6916.0, 29785.0 
GO:0042088 BP 1.57e-04   3/366     9/29107 D05 T-helper 1 type immune response          3123.0, 3606.0, 10148.0 
GO:0050764 BP 1.57e-04   3/366     9/29107 D06 regulation of phagocytosis               3055.0, 5788.0, 6850.0 
GO:1903790 BP 1.58e-04   2/366     2/29107 D09 guanine nucleotide transmembrane transport 10257.0, 63910.0 
GO:0043313 BP 1.58e-04   2/366     2/29107 D10 regulation of neutrophil degranulation   6850.0, 84106.0 
GO:0002032 BP 1.58e-04   2/366     2/29107 D09 desensitization of G protein-coupled receptor signaling pathway by arrestin 154.0, 409.0 
GO:0110090 BP 1.58e-04   2/366     2/29107 D09 positive regulation of hippocampal neuron apoptotic process 3684.0, 7305.0 
GO:0061515 BP 1.58e-04   2/366     2/29107 D04 myeloid cell development                 2124.0, 8761.0 
GO:0002573 BP 1.58e-04   2/366     2/29107 D05 myeloid leukocyte differentiation        861.0, 6688.0 
GO:2000524 BP 1.58e-04   2/366     2/29107 D09 negative regulation of T cell costimulation 10288.0, 11006.0 
GO:0140105 BP 1.58e-04   2/366     2/29107 D07 interleukin-10-mediated signaling pathway 10288.0, 11006.0 
GO:0034125 BP 1.58e-04   2/366     2/29107 D09 negative regulation of MyD88-dependent toll-like receptor signaling pathway 11314.0, 146722.0 
GO:1904093 BP 1.58e-04   2/366     2/29107 D07 negative regulation of autophagic cell death 7805.0, 54209.0 
GO:0150102 BP 1.58e-04   2/366     2/29107 D06 negative regulation of monocyte activation 945.0, 11006.0 
GO:0002540 BP 1.58e-04   2/366     2/29107 D04 leukotriene production involved in inflammatory response 240.0, 241.0 
GO:0035747 BP 1.58e-04   2/366     2/29107 D09 natural killer cell chemotaxis           5293.0, 5294.0 
GO:0002491 BP 1.58e-04   2/366     2/29107 D05 antigen processing and presentation of endogenous peptide antigen via MHC class II 3122.0, 3123.0 
GO:1904139 BP 1.58e-04   2/366     2/29107 D09 regulation of microglial cell migration  1524.0, 64805.0 
GO:0002588 BP 1.58e-04   2/366     2/29107 D07 positive regulation of antigen processing and presentation of peptide antigen via MHC class II 29108.0, 54209.0 
GO:0032733 BP 1.58e-04   5/366    41/29107 D08 positive regulation of interleukin-10 production 3965.0, 6850.0, 29108.0, 54209.0, 64581.0 
GO:0007267 BP 1.61e-04  11/366   228/29107 D03 cell-cell signaling                      712.0, 944.0, 945.0, 1230.0, 1234.0, 1524.0, 3606.0, 3689.0, 10288.0, 23166.0, 79690.0 
GO:0071346 BP 1.64e-04   7/366    92/29107 D06 cellular response to interferon-gamma    199.0, 834.0, 3113.0, 3394.0, 3965.0, 4360.0, 7098.0 
GO:0050729 BP 2.01e-04   7/366    95/29107 D07 positive regulation of inflammatory response 1050.0, 3603.0, 3606.0, 7098.0, 56670.0, 63940.0, 81793.0 
GO:0001916 BP 2.14e-04   4/366    24/29107 D09 positive regulation of T cell mediated cytotoxicity 912.0, 3122.0, 3123.0, 5788.0 
GO:0001782 BP 2.14e-04   4/366    24/29107 D07 B cell homeostasis                       3071.0, 4067.0, 4208.0, 202309.0 
GO:0034341 BP 2.14e-04   4/366    24/29107 D05 response to interferon-gamma             972.0, 4261.0, 8942.0, 58191.0 
GO:0019882 BP 2.14e-04   4/366    24/29107 D02 antigen processing and presentation      972.0, 1520.0, 10981.0, 57705.0 
GO:0045348 BP 2.22e-04   3/366    10/29107 D07 positive regulation of MHC class II biosynthetic process 3586.0, 4261.0, 113277.0 
GO:0048015 BP 2.47e-04   5/366    45/29107 D07 phosphatidylinositol-mediated signaling  1436.0, 5293.0, 5294.0, 5330.0, 5724.0 
GO:0042832 BP 2.52e-04   4/366    25/29107 D06 defense response to protozoan            3394.0, 3586.0, 64581.0, 283234.0 
GO:0006952 BP 2.95e-04   6/366    72/29107 D03 defense response                         1441.0, 6039.0, 8832.0, 11024.0, 11027.0, 114548.0 
GO:1900017 BP 2.95e-04   4/366    26/29107 D08 positive regulation of cytokine production involved in inflammatory response 10333.0, 63940.0, 64170.0, 64581.0 
GO:0045060 BP 3.02e-04   3/366    11/29107 D04 negative thymic T cell selection         972.0, 1794.0, 5788.0 
GO:0070723 BP 3.02e-04   3/366    11/29107 D06 response to cholesterol                  1234.0, 7040.0, 7046.0 
GO:0045577 BP 3.02e-04   3/366    11/29107 D08 regulation of B cell differentiation     5777.0, 84433.0, 150372.0 
GO:0045059 BP 3.02e-04   3/366    11/29107 D04 positive thymic T cell selection         972.0, 1794.0, 5788.0 
GO:0045657 BP 3.02e-04   3/366    11/29107 D09 positive regulation of monocyte differentiation 920.0, 972.0, 3123.0 
GO:1900015 BP 3.02e-04   3/366    11/29107 D07 regulation of cytokine production involved in inflammatory response 240.0, 54209.0, 122618.0 
GO:0002357 BP 3.02e-04   3/366    11/29107 D04 defense response to tumor cell           6688.0, 7805.0, 51225.0 
GO:2000727 BP 3.02e-04   3/366    11/29107 D08 positive regulation of cardiac muscle cell differentiation 409.0, 4208.0, 7040.0 
GO:0030218 BP 3.04e-04   5/366    47/29107 D05 erythrocyte differentiation              3059.0, 4067.0, 6688.0, 6886.0, 10320.0 
GO:0032703 BP 3.43e-04   4/366    27/29107 D08 negative regulation of interleukin-2 production 5788.0, 7805.0, 11006.0, 84868.0 
GO:0050790 BP 3.65e-04  15/366   426/29107 D03 regulation of catalytic activity         241.0, 397.0, 1794.0, 4688.0, 4689.0, 27128.0, 50619.0, 63940.0, 64407.0, 79890.0, 79961.0, 117289.0, 257106.0, 654816.0, 654817.0 
GO:0030183 BP 3.68e-04   6/366    75/29107 D07 B cell differentiation                   3586.0, 4066.0, 5788.0, 29760.0, 84433.0, 150372.0 
GO:0060907 BP 3.99e-04   3/366    12/29107 D10 positive regulation of macrophage cytokine production 972.0, 7805.0, 10859.0 
GO:0016554 BP 3.99e-04   3/366    12/29107 D09 cytidine to uridine editing              27350.0, 54502.0, 60489.0 
GO:0002430 BP 3.99e-04   3/366    12/29107 D09 complement receptor mediated signaling pathway 719.0, 1240.0, 27202.0 
GO:0045579 BP 3.99e-04   3/366    12/29107 D09 positive regulation of B cell differentiation 3071.0, 3635.0, 6850.0 
GO:0098915 BP 3.99e-04   3/366    12/29107 D09 membrane repolarization during ventricular cardiac muscle cell action potential 3762.0, 3784.0, 10008.0 
GO:0045953 BP 3.99e-04   3/366    12/29107 D09 negative regulation of natural killer cell mediated cytotoxicity 409.0, 3965.0, 10859.0 
GO:0016045 BP 3.99e-04   3/366    12/29107 D06 detection of bacterium                   912.0, 3123.0, 58484.0 
GO:0060100 BP 3.99e-04   3/366    12/29107 D08 positive regulation of phagocytosis, engulfment 718.0, 3071.0, 54209.0 
GO:0043124 BP 4.47e-04   5/366    51/29107 D08 negative regulation of I-kappaB kinase/NF-kappaB signaling 399.0, 841.0, 11006.0, 29108.0, 54209.0 
GO:2001189 BP 4.69e-04   2/366     3/29107 D09 negative regulation of T cell activation via T cell receptor contact with antigen bound to MHC molecule on antigen presenting cell 10859.0, 84868.0 
GO:0045622 BP 4.69e-04   2/366     3/29107 D11 regulation of T-helper cell differentiation 3122.0, 3123.0 
GO:0030886 BP 4.69e-04   2/366     3/29107 D07 negative regulation of myeloid dendritic cell activation 3586.0, 84868.0 
GO:2000363 BP 4.69e-04   2/366     3/29107 D06 positive regulation of prostaglandin-E synthase activity 3684.0, 3689.0 
GO:0002767 BP 4.69e-04   2/366     3/29107 D07 immune response-inhibiting cell surface receptor signaling pathway 10288.0, 10859.0 
GO:0001845 BP 4.69e-04   2/366     3/29107 D08 phagolysosome assembly                   4647.0, 11151.0 
GO:1905114 BP 4.69e-04   2/366     3/29107 D06 cell surface receptor signaling pathway involved in cell-cell signaling 718.0, 3684.0 
GO:0002679 BP 4.69e-04   2/366     3/29107 D03 respiratory burst involved in defense response 5293.0, 5294.0 
GO:0002469 BP 4.69e-04   2/366     3/29107 D04 myeloid dendritic cell antigen processing and presentation 3122.0, 3123.0 
GO:1903615 BP 4.69e-04   2/366     3/29107 D11 positive regulation of protein tyrosine phosphatase activity 945.0, 5788.0 
GO:0032831 BP 4.69e-04   2/366     3/29107 D12 positive regulation of CD4-positive, CD25-positive, alpha-beta regulatory T cell differentiation 3122.0, 3123.0 
GO:0002431 BP 4.69e-04   2/366     3/29107 D09 Fc receptor mediated stimulatory signaling pathway 2207.0, 4067.0 
GO:0002519 BP 4.69e-04   2/366     3/29107 D03 natural killer cell tolerance induction  3965.0, 84868.0 
GO:2001190 BP 4.69e-04   2/366     3/29107 D09 positive regulation of T cell activation via T cell receptor contact with antigen bound to MHC molecule on antigen presenting cell 3109.0, 3965.0 
GO:0002277 BP 4.69e-04   2/366     3/29107 D06 myeloid dendritic cell activation involved in immune response 1794.0, 29108.0 
GO:0050732 BP 5.14e-04   3/366    13/29107 D10 negative regulation of peptidyl-tyrosine phosphorylation 5777.0, 64092.0, 79705.0 
GO:0010803 BP 5.14e-04   3/366    13/29107 D07 regulation of tumor necrosis factor-mediated signaling pathway 841.0, 6850.0, 29108.0 
GO:0051926 BP 5.14e-04   3/366    13/29107 D08 negative regulation of calcium ion transport 945.0, 10288.0, 10859.0 
GO:0034144 BP 5.14e-04   3/366    13/29107 D09 negative regulation of toll-like receptor 4 signaling pathway 4067.0, 11027.0, 54209.0 
GO:0030866 BP 5.20e-04   4/366    30/29107 D07 cortical actin cytoskeleton organization 3071.0, 3936.0, 5341.0, 91010.0 
GO:0050829 BP 5.57e-04   6/366    81/29107 D07 defense response to Gram-negative bacterium 834.0, 920.0, 6039.0, 29108.0, 54209.0, 219972.0 
GO:0043410 BP 5.93e-04   8/366   148/29107 D08 positive regulation of MAPK cascade      154.0, 920.0, 972.0, 3123.0, 5788.0, 7046.0, 7805.0, 113277.0 
GO:0043087 BP 6.34e-04   6/366    83/29107 D05 regulation of GTPase activity            7409.0, 29108.0, 55843.0, 64926.0, 89846.0, 221472.0 
GO:0051091 BP 6.43e-04   7/366   115/29107 D11 positive regulation of DNA-binding transcription factor activity 3059.0, 3586.0, 10475.0, 29108.0, 54360.0, 64581.0, 150372.0 
GO:0010447 BP 6.48e-04   3/366    14/29107 D04 response to acidic pH                    1520.0, 5176.0, 8477.0 
GO:0061760 BP 6.48e-04   3/366    14/29107 D07 antifungal innate immune response        1524.0, 64170.0, 64581.0 
GO:0031529 BP 6.48e-04   3/366    14/29107 D06 ruffle organization                      1436.0, 5341.0, 23191.0 
GO:0046488 BP 6.48e-04   3/366    14/29107 D07 phosphatidylinositol metabolic process   1436.0, 5330.0, 5341.0 
GO:0036151 BP 6.48e-04   3/366    14/29107 D08 phosphatidylcholine acyl-chain remodeling 5321.0, 54947.0, 151056.0 
GO:0097190 BP 6.91e-04   5/366    56/29107 D05 apoptotic signaling pathway              834.0, 841.0, 3684.0, 7305.0, 11035.0 
GO:0030168 BP 7.49e-04   5/366    57/29107 D03 platelet activation                      1606.0, 6850.0, 7409.0, 64805.0, 340205.0 
GO:0050776 BP 7.54e-04   4/366    33/29107 D04 regulation of immune response            2209.0, 2214.0, 6693.0, 10870.0 
GO:0045893 BP 7.98e-04  19/366   637/29107 D10 positive regulation of transcription, DNA-templated 675.0, 860.0, 861.0, 920.0, 942.0, 972.0, 3123.0, 3586.0, 4066.0, 4208.0, 4261.0, 6195.0, 6886.0, 7040.0, 7046.0, 10475.0, 11035.0, 51085.0, 653361.0 
GO:0002281 BP 8.02e-04   3/366    15/29107 D06 macrophage activation involved in immune response 6850.0, 56670.0, 84868.0 
GO:0046007 BP 8.02e-04   3/366    15/29107 D10 negative regulation of activated T cell proliferation 3965.0, 11006.0, 80380.0 
GO:0034142 BP 8.02e-04   3/366    15/29107 D08 toll-like receptor 4 signaling pathway   4067.0, 118788.0, 388325.0 
GO:0051482 BP 8.47e-04   4/366    34/29107 D12 positive regulation of cytosolic calcium ion concentration involved in phospholipase C-activating G protein-coupled signaling pathway 719.0, 2769.0, 8477.0, 10161.0 
GO:0042100 BP 8.47e-04   4/366    34/29107 D06 B cell proliferation                     3586.0, 4208.0, 5788.0, 84433.0 
GO:0042113 BP 8.47e-04   4/366    34/29107 D05 B cell activation                        841.0, 942.0, 5293.0, 7462.0 
GO:0048874 BP 9.30e-04   2/366     4/29107 D05 host-mediated regulation of intestinal microbiota composition 1524.0, 64170.0 
GO:0051142 BP 9.30e-04   2/366     4/29107 D11 positive regulation of NK T cell proliferation 3606.0, 64926.0 
GO:2000516 BP 9.30e-04   2/366     4/29107 D10 positive regulation of CD4-positive, alpha-beta T cell activation 3122.0, 3123.0 
GO:0060043 BP 9.30e-04   2/366     4/29107 D08 regulation of cardiac muscle cell proliferation 861.0, 7046.0 
GO:0002366 BP 9.30e-04   2/366     4/29107 D04 leukocyte activation involved in immune response 6850.0, 64581.0 
GO:2000670 BP 9.30e-04   2/366     4/29107 D09 positive regulation of dendritic cell apoptotic process 3965.0, 4067.0 
GO:0038156 BP 9.30e-04   2/366     4/29107 D07 interleukin-3-mediated signaling pathway 2207.0, 6850.0 
GO:0038145 BP 9.30e-04   2/366     4/29107 D07 macrophage colony-stimulating factor signaling pathway 1436.0, 1796.0 
GO:0002316 BP 9.30e-04   2/366     4/29107 D10 follicular B cell differentiation        3394.0, 6688.0 
GO:0006663 BP 9.30e-04   2/366     4/29107 D08 platelet activating factor biosynthetic process 5321.0, 54947.0 
GO:0045963 BP 9.30e-04   2/366     4/29107 D08 negative regulation of dopamine metabolic process 3684.0, 3689.0 
GO:0034123 BP 9.30e-04   2/366     4/29107 D08 positive regulation of toll-like receptor signaling pathway 7098.0, 7100.0 
GO:0045728 BP 9.30e-04   2/366     4/29107 D04 respiratory burst after phagocytosis     3055.0, 54209.0 
GO:0032677 BP 9.30e-04   2/366     4/29107 D07 regulation of interleukin-8 production   5788.0, 27202.0 
GO:0002830 BP 9.30e-04   2/366     4/29107 D06 positive regulation of type 2 immune response 972.0, 114548.0 
GO:0097202 BP 9.78e-04   3/366    16/29107 D12 activation of cysteine-type endopeptidase activity 841.0, 29108.0, 58484.0 
GO:0050728 BP 1.05e-03   7/366   125/29107 D07 negative regulation of inflammatory response 240.0, 313.0, 3586.0, 5176.0, 79626.0, 114548.0, 338557.0 
GO:0005886 CC 8.78e-51 178/366  4500/29107 D03 plasma membrane                          113.0, 140.0, 154.0, 399.0, 409.0, 718.0, 719.0, 720.0, 834.0, 912.0, 920.0, 942.0, 944.0, 945.0, 953.0, 963.0, 972.0, 1230.0, 1234.0, 1240.0, 1436.0, 1441.0, 1524.0, 1535.0, 1601.0, 1606.0, 1880.0, 2207.0, 2209.0, 2214.0, 2350.0, 2533.0, 2769.0, 2995.0, 3055.0, 3059.0, 3071.0, 3099.0, 3111.0, 3113.0, 3115.0, 3117.0, 3122.0, 3123.0, 3587.0, 3603.0, 3635.0, 3683.0, 3684.0, 3687.0, 3689.0, 3762.0, 3784.0, 3903.0, 3936.0, 4033.0, 4064.0, 4067.0, 4360.0, 4481.0, 4542.0, 4973.0, 5031.0, 5293.0, 5294.0, 5341.0, 5724.0, 5788.0, 6001.0, 6404.0, 6518.0, 6692.0, 6693.0, 6813.0, 6850.0, 7040.0, 7046.0, 7096.0, 7100.0, 7305.0, 7409.0, 7462.0, 8477.0, 8673.0, 8832.0, 9056.0, 9170.0, 9424.0, 10008.0, 10019.0, 10148.0, 10161.0, 10184.0, 10232.0, 10257.0, 10287.0, 10288.0, 10333.0, 10859.0, 10863.0, 10870.0, 10871.0, 11006.0, 11010.0, 11024.0, 11027.0, 11151.0, 11309.0, 11314.0, 23166.0, 23533.0, 23547.0, 26996.0, 27036.0, 27071.0, 27128.0, 27181.0, 27202.0, 29760.0, 29933.0, 29992.0, 50615.0, 50619.0, 51291.0, 51338.0, 51393.0, 51411.0, 53829.0, 54209.0, 54518.0, 54947.0, 55240.0, 55315.0, 55803.0, 55911.0, 56659.0, 56670.0, 57121.0, 57413.0, 58191.0, 63940.0, 64098.0, 64170.0, 64407.0, 64581.0, 64780.0, 64805.0, 79651.0, 79895.0, 80342.0, 80380.0, 81793.0, 84106.0, 84433.0, 89790.0, 91010.0, 113277.0, 114132.0, 115727.0, 115761.0, 116369.0, 118788.0, 124460.0, 126014.0, 126259.0, 146722.0, 150372.0, 151056.0, 202309.0, 203328.0, 284759.0, 338557.0, 338773.0, 340205.0, 375387.0, 400709.0, 653361.0, 100049587.0 
GO:0005887 CC 1.26e-22  69/366  1403/29107 D04 integral component of plasma membrane    113.0, 140.0, 154.0, 719.0, 912.0, 920.0, 944.0, 945.0, 951.0, 953.0, 963.0, 1230.0, 1234.0, 1240.0, 1436.0, 1441.0, 1524.0, 1880.0, 2124.0, 2207.0, 2209.0, 2214.0, 2995.0, 3071.0, 3113.0, 3117.0, 3122.0, 3123.0, 4033.0, 4360.0, 4481.0, 4973.0, 5031.0, 5724.0, 5788.0, 6404.0, 6518.0, 6693.0, 7096.0, 7098.0, 7100.0, 7305.0, 7805.0, 8477.0, 8832.0, 9056.0, 9121.0, 9170.0, 9424.0, 10161.0, 10261.0, 10288.0, 10333.0, 10871.0, 11027.0, 11309.0, 23166.0, 23547.0, 27036.0, 51393.0, 54209.0, 56659.0, 57413.0, 81793.0, 116369.0, 147138.0, 221188.0, 284021.0, 338557.0 
GO:0009986 CC 4.10e-19  41/366   579/29107 D02 cell surface                             718.0, 912.0, 942.0, 963.0, 972.0, 1234.0, 1436.0, 1524.0, 2207.0, 2350.0, 3108.0, 3113.0, 3115.0, 3122.0, 3123.0, 3683.0, 3684.0, 3687.0, 3689.0, 3784.0, 4360.0, 5788.0, 6693.0, 7040.0, 7046.0, 7305.0, 9170.0, 9388.0, 10232.0, 10288.0, 10870.0, 11006.0, 51393.0, 64581.0, 64805.0, 83483.0, 84868.0, 283420.0, 340205.0, 375387.0, 388512.0 
GO:0016021 CC 2.82e-15 100/366  3536/29107 D03 integral component of membrane           113.0, 241.0, 942.0, 972.0, 1240.0, 2217.0, 3108.0, 3109.0, 3111.0, 3587.0, 3784.0, 3903.0, 4033.0, 4064.0, 4481.0, 5724.0, 5788.0, 6404.0, 6480.0, 6916.0, 7305.0, 7462.0, 7940.0, 8673.0, 9121.0, 9537.0, 10184.0, 10257.0, 10859.0, 10863.0, 10870.0, 11010.0, 11024.0, 11314.0, 26996.0, 27181.0, 27202.0, 29933.0, 29992.0, 50615.0, 51296.0, 51312.0, 51338.0, 53346.0, 53829.0, 54209.0, 54947.0, 55240.0, 55315.0, 56670.0, 57121.0, 58191.0, 58475.0, 63910.0, 64231.0, 64581.0, 64805.0, 79651.0, 79690.0, 79895.0, 80008.0, 80342.0, 80380.0, 81622.0, 83483.0, 84002.0, 84868.0, 84898.0, 89790.0, 90273.0, 112616.0, 113277.0, 114132.0, 122618.0, 123920.0, 126014.0, 126259.0, 126364.0, 128346.0, 146722.0, 150372.0, 150771.0, 151056.0, 201305.0, 202309.0, 203328.0, 219972.0, 221188.0, 255809.0, 283420.0, 283897.0, 284759.0, 338773.0, 340205.0, 348013.0, 375387.0, 388325.0, 388512.0, 400709.0, 100049587.0 
GO:0070821 CC 1.75e-14  15/366    73/29107 D07 tertiary granule membrane                945.0, 963.0, 1535.0, 2207.0, 3684.0, 3687.0, 3689.0, 3903.0, 4973.0, 5724.0, 8673.0, 10288.0, 11314.0, 79895.0, 100049587.0 
GO:0009897 CC 1.24e-13  25/366   301/29107 D03 external side of plasma membrane         912.0, 920.0, 942.0, 945.0, 972.0, 1230.0, 1234.0, 1441.0, 1524.0, 2207.0, 2214.0, 2217.0, 3123.0, 3684.0, 3687.0, 3689.0, 3762.0, 4481.0, 5788.0, 6693.0, 8832.0, 10148.0, 10859.0, 64805.0, 80380.0 
GO:0042613 CC 1.59e-13   9/366    17/29107 D05 MHC class II protein complex             972.0, 3108.0, 3109.0, 3111.0, 3113.0, 3115.0, 3117.0, 3122.0, 3123.0 
GO:0016020 CC 8.74e-13  68/366  2127/29107 D02 membrane                                 154.0, 241.0, 397.0, 951.0, 953.0, 972.0, 1075.0, 1535.0, 1606.0, 1794.0, 2995.0, 3071.0, 3099.0, 3108.0, 3115.0, 3117.0, 3123.0, 3683.0, 3687.0, 3689.0, 4033.0, 4688.0, 4689.0, 4973.0, 5293.0, 5294.0, 5341.0, 5724.0, 5777.0, 5788.0, 6404.0, 6692.0, 6693.0, 7096.0, 7098.0, 8673.0, 9121.0, 10184.0, 10232.0, 10257.0, 10287.0, 10288.0, 10981.0, 11010.0, 11151.0, 11184.0, 11314.0, 23526.0, 23533.0, 29760.0, 50619.0, 51225.0, 55843.0, 55911.0, 57413.0, 58191.0, 64926.0, 79690.0, 81704.0, 81793.0, 84695.0, 112616.0, 115727.0, 118788.0, 150771.0, 283234.0, 388325.0, 653361.0 
GO:0005765 CC 4.64e-11  23/366   331/29107 D07 lysosomal membrane                       912.0, 972.0, 1441.0, 1601.0, 3108.0, 3109.0, 3111.0, 3113.0, 3115.0, 3117.0, 3122.0, 3123.0, 4067.0, 4647.0, 7098.0, 7805.0, 8673.0, 10855.0, 51296.0, 53346.0, 55315.0, 80342.0, 338557.0 
GO:0005576 CC 3.95e-10  57/366  1854/29107 D02 extracellular region                     240.0, 313.0, 712.0, 713.0, 714.0, 717.0, 718.0, 720.0, 834.0, 1075.0, 1117.0, 1296.0, 1441.0, 1520.0, 1794.0, 2350.0, 3552.0, 3586.0, 3603.0, 3606.0, 4332.0, 4973.0, 5176.0, 5341.0, 5777.0, 6036.0, 6039.0, 6282.0, 6480.0, 6692.0, 6813.0, 7040.0, 8635.0, 9388.0, 9535.0, 10148.0, 10232.0, 10855.0, 10859.0, 10863.0, 10875.0, 11027.0, 22915.0, 23191.0, 23526.0, 29108.0, 51411.0, 51816.0, 54209.0, 58191.0, 80380.0, 84695.0, 89790.0, 114548.0, 126014.0, 219972.0, 375387.0 
GO:0035579 CC 1.69e-09  12/366    91/29107 D07 specific granule membrane                719.0, 945.0, 963.0, 1535.0, 3683.0, 3684.0, 3689.0, 3903.0, 4973.0, 6518.0, 8673.0, 79895.0 
GO:0001772 CC 3.43e-09   9/366    44/29107 D02 immunological synapse                    399.0, 951.0, 963.0, 3122.0, 3123.0, 11151.0, 84433.0, 84868.0, 388325.0 
GO:0043020 CC 1.05e-08   6/366    14/29107 D04 NADPH oxidase complex                    1535.0, 4688.0, 4689.0, 653361.0, 654816.0, 654817.0 
GO:0030669 CC 1.54e-08  10/366    69/29107 D08 clathrin-coated endocytic vesicle membrane 154.0, 920.0, 972.0, 2209.0, 3113.0, 3115.0, 3117.0, 3122.0, 3123.0, 8673.0 
GO:0030666 CC 2.04e-08  10/366    71/29107 D06 endocytic vesicle membrane               972.0, 1441.0, 3113.0, 3115.0, 3117.0, 3122.0, 3123.0, 4067.0, 4481.0, 23166.0 
GO:0045121 CC 7.65e-08  16/366   240/29107 D04 membrane raft                            841.0, 920.0, 3635.0, 3784.0, 4067.0, 4973.0, 5788.0, 7046.0, 7096.0, 7462.0, 10008.0, 10287.0, 10333.0, 10855.0, 84433.0, 150372.0 
GO:0043231 CC 1.29e-07  31/366   846/29107 D04 intracellular membrane-bounded organelle 313.0, 861.0, 1050.0, 1075.0, 1436.0, 1520.0, 1601.0, 3055.0, 3099.0, 3108.0, 3109.0, 3113.0, 4067.0, 4208.0, 4332.0, 4973.0, 5321.0, 5452.0, 5742.0, 8832.0, 10855.0, 27306.0, 29785.0, 51296.0, 55315.0, 55803.0, 57333.0, 79705.0, 91010.0, 202309.0, 257106.0 
GO:0005615 CC 4.25e-07  47/366  1700/29107 D02 extracellular space                      240.0, 714.0, 717.0, 718.0, 720.0, 822.0, 912.0, 944.0, 1075.0, 1117.0, 1296.0, 1520.0, 2217.0, 3123.0, 3552.0, 3586.0, 3603.0, 3606.0, 3684.0, 3936.0, 3965.0, 4064.0, 5176.0, 6036.0, 6039.0, 6282.0, 6692.0, 6693.0, 7040.0, 7098.0, 8635.0, 8857.0, 9388.0, 9450.0, 10148.0, 10232.0, 10288.0, 10875.0, 11010.0, 51816.0, 54360.0, 58191.0, 84695.0, 112616.0, 123920.0, 126259.0, 147138.0 
GO:0005737 CC 4.56e-07  97/366  4713/29107 D02 cytoplasm                                199.0, 397.0, 399.0, 409.0, 822.0, 834.0, 841.0, 912.0, 972.0, 1230.0, 1234.0, 1601.0, 1796.0, 2203.0, 3059.0, 3394.0, 3663.0, 3784.0, 3936.0, 3965.0, 4067.0, 4094.0, 4208.0, 4542.0, 4647.0, 4668.0, 4689.0, 5293.0, 5294.0, 5321.0, 5341.0, 5452.0, 5742.0, 5777.0, 6195.0, 6282.0, 6850.0, 7011.0, 7040.0, 7098.0, 7318.0, 7940.0, 8569.0, 8673.0, 8761.0, 8942.0, 9170.0, 9595.0, 10008.0, 10288.0, 10475.0, 10859.0, 11035.0, 11151.0, 23533.0, 26469.0, 27143.0, 27306.0, 27350.0, 29108.0, 29760.0, 29785.0, 50619.0, 51085.0, 51225.0, 54491.0, 55240.0, 55803.0, 55843.0, 60489.0, 63940.0, 64092.0, 64098.0, 64170.0, 64407.0, 64581.0, 64780.0, 64926.0, 79626.0, 79705.0, 79890.0, 81704.0, 84343.0, 84433.0, 84695.0, 89846.0, 91010.0, 114548.0, 115761.0, 126364.0, 147138.0, 219285.0, 221472.0, 283234.0, 653361.0, 654816.0, 654817.0 
GO:0001891 CC 1.13e-06   6/366    28/29107 D02 phagocytic cup                           199.0, 3936.0, 9938.0, 11151.0, 23616.0, 51411.0 
GO:0071556 CC 1.13e-06   6/366    28/29107 D06 integral component of lumenal side of endoplasmic reticulum membrane 972.0, 3113.0, 3115.0, 3117.0, 3122.0, 3123.0 
GO:0001726 CC 2.96e-06   9/366    94/29107 D04 ruffle                                   199.0, 822.0, 3936.0, 6282.0, 23191.0, 64092.0, 89846.0, 221472.0, 388325.0 
GO:0070062 CC 3.05e-06  53/366  2169/29107 D06 extracellular exosome                    397.0, 717.0, 718.0, 720.0, 822.0, 942.0, 951.0, 953.0, 963.0, 972.0, 1075.0, 1794.0, 2203.0, 2214.0, 3071.0, 3122.0, 3123.0, 3683.0, 3684.0, 3689.0, 3936.0, 4067.0, 4332.0, 4668.0, 5176.0, 5742.0, 5777.0, 5788.0, 6036.0, 6282.0, 6518.0, 6692.0, 6693.0, 6813.0, 7462.0, 8635.0, 8673.0, 8857.0, 10095.0, 10875.0, 11006.0, 11151.0, 11314.0, 23191.0, 29992.0, 56670.0, 64926.0, 79690.0, 83483.0, 84433.0, 126014.0, 147138.0, 219855.0 
GO:0010008 CC 6.82e-06  13/366   227/29107 D06 endosome membrane                        154.0, 912.0, 2217.0, 3111.0, 3113.0, 3115.0, 3117.0, 4360.0, 4689.0, 7098.0, 51296.0, 55240.0, 338557.0 
GO:0005769 CC 8.70e-06  14/366   268/29107 D08 early endosome                           154.0, 920.0, 3784.0, 7098.0, 8673.0, 9388.0, 9595.0, 10981.0, 11151.0, 57705.0, 79890.0, 84868.0, 122618.0, 219285.0 
GO:0030658 CC 8.72e-06   6/366    39/29107 D06 transport vesicle membrane               972.0, 3113.0, 3115.0, 3117.0, 3122.0, 3123.0 
GO:0101003 CC 1.14e-05   7/366    61/29107 D07 ficolin-1-rich granule membrane          2207.0, 3071.0, 3687.0, 3689.0, 10288.0, 11314.0, 100049587.0 
GO:0005829 CC 1.54e-05 100/366  5294/29107 D02 cytosol                                  199.0, 240.0, 241.0, 397.0, 409.0, 675.0, 834.0, 841.0, 860.0, 1601.0, 1606.0, 1794.0, 1796.0, 2203.0, 2533.0, 3055.0, 3059.0, 3071.0, 3099.0, 3394.0, 3552.0, 3587.0, 3603.0, 3606.0, 3635.0, 3663.0, 3936.0, 3965.0, 4067.0, 4261.0, 4332.0, 4481.0, 4542.0, 4647.0, 4688.0, 4689.0, 5293.0, 5294.0, 5321.0, 5330.0, 5341.0, 5777.0, 6001.0, 6195.0, 6503.0, 6813.0, 6850.0, 7318.0, 7409.0, 7805.0, 8569.0, 8673.0, 8761.0, 8942.0, 9595.0, 10019.0, 10095.0, 10320.0, 10475.0, 10981.0, 11035.0, 11151.0, 23191.0, 23526.0, 23533.0, 23616.0, 26469.0, 27071.0, 27128.0, 27143.0, 27306.0, 29108.0, 29760.0, 50619.0, 51085.0, 51291.0, 54518.0, 55843.0, 58484.0, 60489.0, 64092.0, 64170.0, 64780.0, 64926.0, 79705.0, 79890.0, 79961.0, 81704.0, 84433.0, 89846.0, 91010.0, 114548.0, 115727.0, 117289.0, 118788.0, 123920.0, 221472.0, 257106.0, 340205.0, 653361.0 
GO:0032010 CC 1.94e-05   3/366     5/29107 D09 phagolysosome                            4688.0, 4689.0, 653361.0 
GO:0035578 CC 1.98e-05   8/366    91/29107 D07 azurophil granule lumen                  718.0, 1075.0, 4332.0, 6036.0, 8635.0, 23526.0, 29108.0, 51816.0 
GO:0044853 CC 5.43e-05   5/366    33/29107 D05 plasma membrane raft                     3684.0, 3689.0, 6404.0, 51338.0, 54209.0 
GO:0005764 CC 5.51e-05  13/366   277/29107 D07 lysosome                                 154.0, 912.0, 1075.0, 1520.0, 3055.0, 3122.0, 3784.0, 4668.0, 6039.0, 7805.0, 8635.0, 10855.0, 81622.0 
GO:0012507 CC 5.89e-05   6/366    54/29107 D07 ER to Golgi transport vesicle membrane   972.0, 3113.0, 3115.0, 3117.0, 3122.0, 3123.0 
GO:0034774 CC 1.06e-04   8/366   115/29107 D06 secretory granule lumen                  240.0, 718.0, 6282.0, 9535.0, 23191.0, 23526.0, 29108.0, 51411.0 
GO:0045335 CC 1.54e-04   6/366    64/29107 D08 phagocytic vesicle                       1520.0, 10981.0, 11151.0, 122618.0, 219972.0, 388325.0 
GO:0072559 CC 1.57e-04   3/366     9/29107 D03 NLRP3 inflammasome complex               834.0, 29108.0, 114548.0 
GO:1990794 CC 1.58e-04   2/366     2/29107 D02 basolateral part of cell                 3784.0, 10008.0 
GO:0034689 CC 1.58e-04   2/366     2/29107 D06 integrin alphaX-beta2 complex            3687.0, 3689.0 
GO:0034688 CC 1.58e-04   2/366     2/29107 D06 integrin alphaM-beta2 complex            3684.0, 3689.0 
GO:0034687 CC 1.58e-04   2/366     2/29107 D06 integrin alphaL-beta2 complex            3683.0, 3689.0 
GO:0005602 CC 1.58e-04   2/366     2/29107 D02 complement component C1 complex          712.0, 713.0 
GO:0008305 CC 2.52e-04   4/366    25/29107 D05 integrin complex                         3683.0, 3684.0, 3687.0, 3689.0 
GO:0032588 CC 2.76e-04   7/366   100/29107 D04 trans-Golgi network membrane             972.0, 3113.0, 3115.0, 3117.0, 3122.0, 3123.0, 122618.0 
GO:0030670 CC 2.95e-04   6/366    72/29107 D07 phagocytic vesicle membrane              1535.0, 7096.0, 8673.0, 10333.0, 10981.0, 11151.0 
GO:0042101 CC 3.02e-04   3/366    11/29107 D05 T cell receptor complex                  920.0, 6850.0, 54518.0 
GO:0043235 CC 3.38e-04  10/366   209/29107 D02 receptor complex                         154.0, 1436.0, 1441.0, 3689.0, 4973.0, 7046.0, 10148.0, 10333.0, 26996.0, 388325.0 
GO:0031209 CC 3.99e-04   3/366    12/29107 D02 SCAR complex                             3071.0, 23191.0, 51225.0 
GO:0032998 CC 4.69e-04   2/366     3/29107 D05 Fc-epsilon receptor I complex            2207.0, 23547.0 
GO:0030027 CC 5.89e-04   9/366   185/29107 D04 lamellipodium                            199.0, 822.0, 11151.0, 23191.0, 23616.0, 51225.0, 54518.0, 89846.0, 221472.0 
GO:0005884 CC 6.76e-04   6/366    84/29107 D06 actin filament                           199.0, 3055.0, 3059.0, 3936.0, 11151.0, 92241.0 
GO:0035577 CC 7.49e-04   5/366    57/29107 D08 azurophil granule membrane               719.0, 4033.0, 8673.0, 11010.0, 150372.0 
GO:0005944 CC 9.30e-04   2/366     4/29107 D07 phosphatidylinositol 3-kinase complex, class IB 5294.0, 23533.0 
GO:0072558 CC 9.30e-04   2/366     4/29107 D03 NLRP1 inflammasome complex               834.0, 29108.0 
GO:0005581 CC 9.48e-04   5/366    60/29107 D02 collagen trimer                          712.0, 713.0, 714.0, 1296.0, 4481.0 
GO:0035580 CC 1.10e-03   5/366    62/29107 D07 specific granule lumen                   1794.0, 5777.0, 10855.0, 23191.0, 126014.0 
GO:0005794 CC 1.11e-03  25/366   988/29107 D05 Golgi apparatus                          154.0, 945.0, 1075.0, 1535.0, 3055.0, 4067.0, 5321.0, 5742.0, 7096.0, 7940.0, 9388.0, 10232.0, 10287.0, 10333.0, 51338.0, 55315.0, 79895.0, 89846.0, 91010.0, 147138.0, 202309.0, 221472.0, 283234.0, 340205.0, 653361.0 
GO:0030667 CC 1.43e-03   6/366    97/29107 D06 secretory granule membrane               3071.0, 3687.0, 5724.0, 5788.0, 7305.0, 8673.0 
GO:0032449 CC 1.54e-03   2/366     5/29107 D02 CBM complex                              64170.0, 84433.0 
GO:0097169 CC 1.54e-03   2/366     5/29107 D03 AIM2 inflammasome complex                834.0, 29108.0 
GO:0072557 CC 1.54e-03   2/366     5/29107 D03 IPAF inflammasome complex                834.0, 58484.0 
GO:0005515 MF 3.10e-27 258/366 12418/29107 D02 protein binding                          154.0, 199.0, 240.0, 241.0, 313.0, 397.0, 399.0, 409.0, 675.0, 712.0, 713.0, 714.0, 717.0, 718.0, 822.0, 834.0, 841.0, 860.0, 861.0, 912.0, 920.0, 942.0, 944.0, 945.0, 951.0, 953.0, 963.0, 972.0, 1050.0, 1075.0, 1230.0, 1234.0, 1240.0, 1414.0, 1436.0, 1441.0, 1524.0, 1535.0, 1601.0, 1794.0, 1796.0, 2203.0, 2207.0, 2209.0, 2217.0, 2533.0, 2995.0, 3055.0, 3059.0, 3071.0, 3099.0, 3108.0, 3109.0, 3111.0, 3115.0, 3117.0, 3122.0, 3123.0, 3394.0, 3552.0, 3586.0, 3587.0, 3606.0, 3635.0, 3663.0, 3683.0, 3684.0, 3687.0, 3689.0, 3762.0, 3784.0, 3903.0, 4064.0, 4066.0, 4067.0, 4094.0, 4208.0, 4261.0, 4332.0, 4360.0, 4481.0, 4542.0, 4647.0, 4688.0, 4689.0, 4973.0, 5031.0, 5176.0, 5293.0, 5294.0, 5330.0, 5341.0, 5742.0, 5777.0, 5788.0, 6001.0, 6036.0, 6195.0, 6282.0, 6404.0, 6480.0, 6503.0, 6518.0, 6688.0, 6693.0, 6813.0, 6850.0, 6886.0, 7011.0, 7040.0, 7046.0, 7096.0, 7098.0, 7100.0, 7305.0, 7318.0, 7409.0, 7462.0, 7805.0, 8569.0, 8673.0, 8761.0, 8832.0, 8857.0, 9121.0, 9170.0, 9450.0, 9595.0, 10008.0, 10019.0, 10095.0, 10148.0, 10161.0, 10184.0, 10232.0, 10257.0, 10287.0, 10288.0, 10320.0, 10333.0, 10475.0, 10695.0, 10855.0, 10859.0, 10863.0, 10870.0, 10871.0, 10981.0, 11006.0, 11010.0, 11035.0, 11151.0, 11184.0, 11314.0, 22797.0, 22915.0, 23166.0, 23191.0, 23526.0, 23547.0, 23616.0, 26157.0, 26469.0, 26996.0, 27036.0, 27071.0, 27128.0, 27143.0, 27181.0, 27202.0, 27306.0, 27350.0, 29108.0, 29760.0, 29785.0, 29992.0, 50615.0, 50619.0, 51225.0, 51291.0, 51296.0, 51312.0, 51338.0, 51411.0, 53829.0, 54209.0, 54491.0, 54502.0, 54518.0, 54796.0, 54947.0, 55240.0, 55315.0, 55803.0, 56670.0, 57096.0, 57333.0, 58475.0, 58484.0, 60489.0, 63910.0, 63940.0, 64098.0, 64170.0, 64231.0, 64407.0, 64581.0, 64780.0, 64926.0, 79626.0, 79651.0, 79705.0, 79890.0, 79895.0, 79961.0, 80342.0, 80380.0, 81622.0, 81704.0, 81793.0, 83483.0, 84002.0, 84106.0, 84343.0, 84433.0, 84695.0, 84868.0, 84898.0, 89790.0, 89857.0, 112616.0, 113277.0, 114548.0, 115207.0, 115761.0, 116369.0, 117289.0, 118788.0, 123920.0, 124460.0, 126259.0, 126364.0, 147138.0, 150372.0, 150771.0, 203328.0, 219285.0, 221472.0, 255809.0, 283234.0, 283897.0, 284021.0, 340205.0, 348013.0, 388325.0, 388512.0, 400709.0, 653361.0 
GO:0004888 MF 6.82e-17  22/366   157/29107 D03 transmembrane signaling receptor activity 920.0, 2209.0, 2214.0, 4360.0, 6693.0, 7096.0, 7098.0, 7100.0, 10261.0, 10333.0, 10871.0, 11024.0, 11314.0, 27181.0, 50615.0, 54209.0, 57413.0, 81793.0, 146722.0, 150372.0, 284021.0, 340205.0 
GO:0023026 MF 6.10e-13  10/366    27/29107 D04 MHC class II protein complex binding     920.0, 972.0, 3108.0, 3109.0, 3111.0, 3113.0, 3115.0, 3117.0, 3122.0, 3123.0 
GO:0038023 MF 2.12e-10  18/366   210/29107 D02 signaling receptor activity              920.0, 942.0, 945.0, 1240.0, 1441.0, 2350.0, 3587.0, 3687.0, 4360.0, 7096.0, 7098.0, 7100.0, 10333.0, 11027.0, 11314.0, 27036.0, 54209.0, 81793.0 
GO:0033691 MF 6.81e-09   7/366    22/29107 D05 sialic acid binding                      945.0, 27036.0, 27181.0, 89790.0, 114132.0, 400709.0, 100049587.0 
GO:0016176 MF 7.32e-08   5/366    10/29107 D04 superoxide-generating NADPH oxidase activator activity 4688.0, 4689.0, 653361.0, 654816.0, 654817.0 
GO:0032395 MF 7.32e-08   5/366    10/29107 D04 MHC class II receptor activity           3111.0, 3113.0, 3117.0, 3122.0, 3123.0 
GO:0032396 MF 7.32e-08   5/366    10/29107 D05 inhibitory MHC class I receptor activity 10288.0, 10859.0, 11024.0, 11027.0, 23547.0 
GO:0005102 MF 7.65e-07  18/366   357/29107 D03 signaling receptor binding               409.0, 718.0, 944.0, 2533.0, 3055.0, 4067.0, 5788.0, 6404.0, 6503.0, 6850.0, 7305.0, 10333.0, 10695.0, 10870.0, 10875.0, 23547.0, 54360.0, 118788.0 
GO:0001540 MF 1.14e-06   9/366    84/29107 D04 amyloid-beta binding                     154.0, 712.0, 972.0, 3684.0, 3689.0, 4481.0, 10288.0, 10333.0, 54209.0 
GO:0038024 MF 1.19e-06   5/366    16/29107 D01 cargo receptor activity                  1601.0, 3684.0, 3689.0, 4360.0, 4481.0 
GO:0030246 MF 2.30e-06  12/366   174/29107 D02 carbohydrate binding                     945.0, 1117.0, 3965.0, 4973.0, 27036.0, 27181.0, 64581.0, 89790.0, 114132.0, 283420.0, 400709.0, 100049587.0 
GO:0019864 MF 2.95e-06   4/366     9/29107 D04 IgG binding                              2207.0, 2209.0, 2214.0, 2217.0 
GO:0051015 MF 4.18e-06  13/366   217/29107 D05 actin filament binding                   199.0, 822.0, 3059.0, 3936.0, 4542.0, 4647.0, 10095.0, 11151.0, 23191.0, 51225.0, 64780.0, 91010.0, 92241.0 
GO:0042802 MF 7.08e-06  40/366  1495/29107 D03 identical protein binding                154.0, 241.0, 409.0, 675.0, 834.0, 841.0, 920.0, 963.0, 972.0, 1050.0, 1075.0, 1234.0, 2203.0, 2207.0, 3663.0, 4094.0, 4647.0, 4973.0, 5294.0, 7040.0, 7096.0, 7098.0, 7305.0, 8832.0, 10333.0, 11035.0, 26157.0, 29108.0, 51225.0, 58484.0, 60489.0, 64926.0, 79705.0, 81793.0, 83483.0, 114548.0, 115207.0, 118788.0, 146722.0, 388512.0 
GO:0042169 MF 1.02e-05   6/366    40/29107 D04 SH2 domain binding                       5777.0, 6850.0, 7462.0, 10859.0, 29760.0, 89790.0 
GO:0042605 MF 1.07e-05   5/366    24/29107 D04 peptide antigen binding                  3113.0, 3115.0, 3117.0, 3122.0, 3123.0 
GO:0140031 MF 1.94e-05   3/366     5/29107 D04 phosphorylation-dependent protein binding 4067.0, 5777.0, 7409.0 
GO:0140311 MF 1.94e-05   3/366     5/29107 D02 protein sequestering activity            6688.0, 7805.0, 147138.0 
GO:0005096 MF 2.45e-05  13/366   256/29107 D05 GTPase activator activity                397.0, 3071.0, 6001.0, 9938.0, 23526.0, 23616.0, 51291.0, 55803.0, 55843.0, 64407.0, 64926.0, 117289.0, 257106.0 
GO:0005085 MF 2.84e-05  12/366   223/29107 D06 guanyl-nucleotide exchange factor activity 1794.0, 7409.0, 27128.0, 50619.0, 64805.0, 79890.0, 79961.0, 81704.0, 89846.0, 115727.0, 117289.0, 221472.0 
GO:0017124 MF 3.88e-05   9/366   129/29107 D04 SH3 domain binding                       1535.0, 3059.0, 3635.0, 4067.0, 5777.0, 23616.0, 51225.0, 64780.0, 653361.0 
GO:0004950 MF 5.14e-05   4/366    17/29107 D07 chemokine receptor activity              1230.0, 1234.0, 1240.0, 1524.0 
GO:0015026 MF 1.24e-04   5/366    39/29107 D03 coreceptor activity                      920.0, 942.0, 1234.0, 23547.0, 126259.0 
GO:0071723 MF 1.57e-04   3/366     9/29107 D04 lipopeptide binding                      912.0, 7096.0, 10333.0 
GO:0042609 MF 1.57e-04   3/366     9/29107 D04 CD4 receptor binding                     972.0, 3123.0, 3603.0 
GO:0001409 MF 1.58e-04   2/366     2/29107 D06 guanine nucleotide transmembrane transporter activity 10257.0, 63910.0 
GO:0071791 MF 1.58e-04   2/366     2/29107 D06 chemokine (C-C motif) ligand 5 binding   1230.0, 1234.0 
GO:0023025 MF 1.58e-04   2/366     2/29107 D04 MHC class Ib protein complex binding     10288.0, 10859.0 
GO:0004051 MF 1.58e-04   2/366     2/29107 D05 arachidonate 5-lipoxygenase activity     240.0, 241.0 
GO:0004796 MF 1.58e-04   2/366     2/29107 D04 thromboxane-A synthase activity          6916.0, 29785.0 
GO:0004875 MF 2.22e-04   3/366    10/29107 D04 complement receptor activity             719.0, 1240.0, 27202.0 
GO:0016175 MF 2.22e-04   3/366    10/29107 D05 superoxide-generating NAD(P)H oxidase activity 1535.0, 4688.0, 653361.0 
GO:0001784 MF 2.22e-04   5/366    44/29107 D05 phosphotyrosine residue binding          3055.0, 5777.0, 6850.0, 7409.0, 64092.0 
GO:0004896 MF 2.75e-04   5/366    46/29107 D04 cytokine receptor activity               972.0, 1441.0, 3587.0, 10148.0, 50615.0 
GO:0042608 MF 3.02e-04   3/366    11/29107 D04 T cell receptor binding                  1794.0, 3122.0, 3123.0 
GO:0045028 MF 3.99e-04   3/366    12/29107 D06 G protein-coupled purinergic nucleotide receptor activity 5724.0, 53829.0, 64805.0 
GO:1902282 MF 3.99e-04   3/366    12/29107 D11 voltage-gated potassium channel activity involved in ventricular cardiac muscle cell action potential repolarization 3762.0, 3784.0, 10008.0 
GO:0043325 MF 4.56e-04   4/366    29/29107 D04 phosphatidylinositol-3,4-bisphosphate binding 5341.0, 27071.0, 55803.0, 653361.0 
GO:0001621 MF 4.69e-04   2/366     3/29107 D07 G protein-coupled ADP receptor activity  5031.0, 64805.0 
GO:0035663 MF 4.69e-04   2/366     3/29107 D05 Toll-like receptor 2 binding             7096.0, 10333.0 
GO:0030369 MF 4.69e-04   2/366     3/29107 D04 ICAM-3 receptor activity                 3683.0, 3689.0 
GO:0036134 MF 4.69e-04   2/366     3/29107 D05 12-hydroxyheptadecatrienoic acid synthase activity 6916.0, 29785.0 
```
