## Supplementary material for "Transcriptional and genetic sex differences for schizophrenia across the dorsolateral prefrontal cortex, hippocampus, and caudate nucleus": Data S4: GO_analysis_module_skyblue.txt

```
GO:0006412 BP 2.03e-06   9/167   195/29107 D07 translation                              740.0, 6132.0, 6141.0, 6176.0, 6183.0, 6187.0, 6209.0, 55168.0, 64963.0 
GO:0016567 BP 3.61e-06  13/167   471/29107 D09 protein ubiquitination                   6923.0, 7311.0, 9040.0, 10273.0, 10399.0, 10422.0, 51529.0, 51665.0, 55884.0, 65018.0, 80344.0, 90933.0, 116138.0 
GO:0002181 BP 9.80e-06   6/167    85/29107 D08 cytoplasmic translation                  6132.0, 6141.0, 6176.0, 6187.0, 6209.0, 7311.0 
GO:0097250 BP 1.52e-05   3/167     9/29107 D07 mitochondrial respirasome assembly       1346.0, 55969.0, 192286.0 
GO:0005739 CC 1.61e-11  31/167  1307/29107 D05 mitochondrion                            740.0, 1346.0, 1351.0, 1537.0, 1892.0, 2879.0, 3155.0, 4713.0, 4731.0, 4833.0, 8996.0, 10399.0, 10899.0, 11331.0, 11334.0, 23464.0, 23474.0, 25828.0, 26995.0, 51335.0, 55168.0, 56181.0, 64963.0, 65018.0, 84269.0, 84300.0, 126328.0, 128240.0, 192286.0, 205251.0, 284106.0 
GO:0005743 CC 2.09e-10  17/167   404/29107 D05 mitochondrial inner membrane             740.0, 1351.0, 1537.0, 4713.0, 4731.0, 4833.0, 6183.0, 11331.0, 23464.0, 30968.0, 55168.0, 64963.0, 65018.0, 84300.0, 126328.0, 192286.0, 205251.0 
GO:0005829 CC 8.57e-07  57/167  5294/29107 D02 cytosol                                  475.0, 573.0, 599.0, 645.0, 2879.0, 2987.0, 3155.0, 3265.0, 4134.0, 5372.0, 5441.0, 6132.0, 6141.0, 6176.0, 6187.0, 6209.0, 6468.0, 6923.0, 7001.0, 7311.0, 8396.0, 8576.0, 8996.0, 9040.0, 10005.0, 10093.0, 10169.0, 10273.0, 10399.0, 10422.0, 10488.0, 10654.0, 23549.0, 23587.0, 25804.0, 27111.0, 27351.0, 29085.0, 51529.0, 51647.0, 51665.0, 53358.0, 54858.0, 55670.0, 55884.0, 56893.0, 57706.0, 64771.0, 65018.0, 79035.0, 79109.0, 79622.0, 83547.0, 115557.0, 116138.0, 171568.0, 200035.0 
GO:0005654 CC 4.38e-06  44/167  3805/29107 D02 nucleoplasm                              645.0, 3265.0, 5252.0, 5439.0, 5441.0, 5524.0, 6187.0, 6209.0, 6604.0, 6923.0, 7311.0, 8396.0, 8576.0, 8683.0, 9040.0, 10273.0, 10399.0, 10488.0, 10572.0, 10898.0, 22955.0, 23464.0, 23474.0, 23587.0, 25804.0, 26168.0, 27111.0, 29085.0, 51335.0, 51529.0, 51647.0, 56893.0, 57706.0, 79035.0, 79109.0, 79622.0, 80344.0, 84967.0, 88745.0, 92856.0, 116138.0, 171568.0, 201254.0, 252969.0 
GO:0022626 CC 5.11e-06   6/167    76/29107 D06 cytosolic ribosome                       6132.0, 6141.0, 6176.0, 6187.0, 6209.0, 7311.0 
GO:0005758 CC 9.15e-06   6/167    84/29107 D06 mitochondrial intermembrane space        4713.0, 4833.0, 30968.0, 65018.0, 84269.0, 84300.0 
GO:0005746 CC 6.45e-05   3/167    14/29107 D03 mitochondrial respirasome                1346.0, 6834.0, 55969.0 
GO:0022627 CC 8.97e-05   4/167    41/29107 D05 cytosolic small ribosomal subunit        6187.0, 6209.0, 7311.0, 64963.0 
GO:0005515 MF 8.64e-13 117/167 12418/29107 D02 protein binding                          475.0, 573.0, 599.0, 645.0, 740.0, 1346.0, 1351.0, 1537.0, 1892.0, 2879.0, 2987.0, 3265.0, 4134.0, 4713.0, 4731.0, 4833.0, 5252.0, 5372.0, 5439.0, 5441.0, 5524.0, 6132.0, 6141.0, 6176.0, 6183.0, 6187.0, 6209.0, 6468.0, 6834.0, 6923.0, 7001.0, 7043.0, 7311.0, 8396.0, 8576.0, 8683.0, 8996.0, 9040.0, 10005.0, 10093.0, 10126.0, 10273.0, 10399.0, 10422.0, 10488.0, 10572.0, 10654.0, 10749.0, 10898.0, 10998.0, 11142.0, 11331.0, 11334.0, 22955.0, 23474.0, 23549.0, 23587.0, 25798.0, 25804.0, 25828.0, 26168.0, 27111.0, 27351.0, 28955.0, 29085.0, 30815.0, 30968.0, 51335.0, 51529.0, 51647.0, 51665.0, 53358.0, 54344.0, 55004.0, 55146.0, 55670.0, 55850.0, 55897.0, 55969.0, 56181.0, 56893.0, 57184.0, 64771.0, 64963.0, 65018.0, 65265.0, 79035.0, 79109.0, 79363.0, 79622.0, 80344.0, 83547.0, 84269.0, 84279.0, 84300.0, 84967.0, 84996.0, 85014.0, 90933.0, 92856.0, 94107.0, 112483.0, 113246.0, 116138.0, 123803.0, 124446.0, 126328.0, 128240.0, 140606.0, 154467.0, 171568.0, 201254.0, 205251.0, 252969.0, 391356.0, 404550.0, 100128731.0 
GO:0003735 MF 4.05e-08  10/167   164/29107 D02 structural constituent of ribosome       740.0, 6132.0, 6141.0, 6176.0, 6183.0, 6187.0, 6209.0, 7311.0, 55168.0, 64963.0 
```
