## Supplementary material for "Transcriptional and genetic sex differences for schizophrenia across the dorsolateral prefrontal cortex, hippocampus, and caudate nucleus": Data S4: GO_analysis_module_steelblue.txt

```
GO:0006457 BP 1.86e-07   8/130   136/29107 D02 protein folding                          5903.0, 9532.0, 10728.0, 23071.0, 55664.0, 55768.0, 134218.0, 285755.0 
GO:0043484 BP 1.38e-06   5/130    43/29107 D07 regulation of RNA splicing               1195.0, 3189.0, 4154.0, 6434.0, 389677.0 
GO:0005654 CC 1.23e-12  49/130  3805/29107 D02 nucleoplasm                              688.0, 2140.0, 3183.0, 3189.0, 4154.0, 4300.0, 4659.0, 4686.0, 5903.0, 6314.0, 6434.0, 6619.0, 6789.0, 6879.0, 7514.0, 9685.0, 9877.0, 10659.0, 10728.0, 10772.0, 10914.0, 11080.0, 23244.0, 27125.0, 29896.0, 49854.0, 51322.0, 54812.0, 54891.0, 54904.0, 55167.0, 55818.0, 56946.0, 57117.0, 64895.0, 80853.0, 84154.0, 84458.0, 84524.0, 84725.0, 115426.0, 133746.0, 154007.0, 167227.0, 221656.0, 253461.0, 254048.0, 339287.0, 389677.0 
GO:0005634 CC 1.66e-12  59/130  5371/29107 D05 nucleus                                  1195.0, 1656.0, 2140.0, 3183.0, 3189.0, 4154.0, 4300.0, 4686.0, 4850.0, 5991.0, 6314.0, 6434.0, 6619.0, 6789.0, 7189.0, 7514.0, 8087.0, 8690.0, 9113.0, 9931.0, 10659.0, 10728.0, 10772.0, 10910.0, 10914.0, 23172.0, 23244.0, 23304.0, 23568.0, 26135.0, 29896.0, 49854.0, 51322.0, 54665.0, 54726.0, 54891.0, 54904.0, 55768.0, 55818.0, 57117.0, 57209.0, 57570.0, 64864.0, 64895.0, 65056.0, 80853.0, 84450.0, 84458.0, 84524.0, 91151.0, 115426.0, 133746.0, 137886.0, 158399.0, 199704.0, 221656.0, 253461.0, 254048.0, 339287.0 
GO:0005829 CC 1.67e-08  51/130  5294/29107 D02 cytosol                                  636.0, 1656.0, 1982.0, 3183.0, 4012.0, 4154.0, 4300.0, 4659.0, 4686.0, 4850.0, 5903.0, 6314.0, 6654.0, 6789.0, 7189.0, 7514.0, 8087.0, 9113.0, 9532.0, 9685.0, 9931.0, 10144.0, 10728.0, 10772.0, 10910.0, 11080.0, 22978.0, 23172.0, 23244.0, 23304.0, 23568.0, 26135.0, 49854.0, 54726.0, 54812.0, 54874.0, 55204.0, 55207.0, 55664.0, 55768.0, 64397.0, 64895.0, 65056.0, 65065.0, 84725.0, 90268.0, 134218.0, 137886.0, 154007.0, 167227.0, 197131.0 
GO:0016020 CC 6.50e-05  23/130  2127/29107 D02 membrane                                 636.0, 1656.0, 1982.0, 3183.0, 4012.0, 5903.0, 7514.0, 8087.0, 9175.0, 9197.0, 9685.0, 9931.0, 26135.0, 27032.0, 55207.0, 55818.0, 64397.0, 64746.0, 64895.0, 65065.0, 79139.0, 81614.0, 84725.0 
GO:0008023 CC 1.09e-04   3/130    21/29107 D03 transcription elongation factor complex  4300.0, 27125.0, 84524.0 
GO:0005737 CC 1.78e-04  38/130  4713/29107 D02 cytoplasm                                1195.0, 1656.0, 2140.0, 4012.0, 4139.0, 4154.0, 4659.0, 5903.0, 6654.0, 6789.0, 6879.0, 7189.0, 7514.0, 8087.0, 9175.0, 9213.0, 10659.0, 10772.0, 10914.0, 23172.0, 23304.0, 26135.0, 54874.0, 55207.0, 55664.0, 55768.0, 55818.0, 57102.0, 57570.0, 64282.0, 90268.0, 127253.0, 133746.0, 134218.0, 166785.0, 167227.0, 197131.0, 285755.0 
GO:0072487 CC 1.96e-04   2/130     5/29107 D08 MSL complex                              55167.0, 339287.0 
GO:0005515 MF 3.37e-18 104/130 12418/29107 D02 protein binding                          636.0, 688.0, 1195.0, 1656.0, 1982.0, 2140.0, 3183.0, 3189.0, 3454.0, 4012.0, 4139.0, 4154.0, 4300.0, 4659.0, 4686.0, 4850.0, 5898.0, 5903.0, 5991.0, 6314.0, 6434.0, 6619.0, 6654.0, 6789.0, 6879.0, 7189.0, 7514.0, 8087.0, 9069.0, 9113.0, 9175.0, 9532.0, 9685.0, 9877.0, 9931.0, 10208.0, 10728.0, 10772.0, 10910.0, 10914.0, 11080.0, 22978.0, 23071.0, 23172.0, 23219.0, 23244.0, 23304.0, 23484.0, 23568.0, 26135.0, 26985.0, 27125.0, 29090.0, 29896.0, 49854.0, 51227.0, 51322.0, 51669.0, 54726.0, 54874.0, 54904.0, 55167.0, 55204.0, 55207.0, 55664.0, 55768.0, 55818.0, 56946.0, 57102.0, 57117.0, 57209.0, 64282.0, 64746.0, 64864.0, 65056.0, 79139.0, 84154.0, 84340.0, 84450.0, 84458.0, 84524.0, 90268.0, 91151.0, 115426.0, 127253.0, 133746.0, 134145.0, 134218.0, 137886.0, 140707.0, 143384.0, 147339.0, 150275.0, 150864.0, 154007.0, 166785.0, 167227.0, 196264.0, 197131.0, 221656.0, 253461.0, 285755.0, 339287.0, 389677.0 
GO:0003723 MF 1.52e-11  28/130  1388/29107 D04 RNA binding                              1656.0, 1982.0, 3183.0, 3189.0, 4154.0, 4686.0, 4850.0, 5903.0, 6434.0, 7514.0, 8087.0, 9877.0, 9931.0, 10659.0, 10772.0, 10914.0, 26135.0, 29896.0, 54726.0, 55119.0, 64282.0, 64397.0, 64895.0, 65056.0, 84154.0, 84524.0, 134218.0, 389677.0 
GO:0046872 MF 8.78e-07  28/130  2297/29107 D04 metal ion binding                        688.0, 2140.0, 4154.0, 4850.0, 5903.0, 9175.0, 9877.0, 9931.0, 22978.0, 27032.0, 49854.0, 54665.0, 54904.0, 55167.0, 55768.0, 57117.0, 57209.0, 64282.0, 64397.0, 64895.0, 84450.0, 84524.0, 115426.0, 153642.0, 154007.0, 158399.0, 199704.0, 253461.0 
GO:0004652 MF 4.80e-06   3/130     8/29107 D06 polynucleotide adenylyltransferase activity 10914.0, 64282.0, 64895.0 
```
