## Supplementary material for "Transcriptional and genetic sex differences for schizophrenia across the dorsolateral prefrontal cortex, hippocampus, and caudate nucleus": Data S4: GO_analysis_module_tan.txt

```
GO:0050790 BP 1.09e-07  24/462   426/29107 D03 regulation of catalytic activity         398.0, 1936.0, 2909.0, 5522.0, 5863.0, 5998.0, 8818.0, 9605.0, 9610.0, 9909.0, 23263.0, 28964.0, 28988.0, 50649.0, 55160.0, 57449.0, 57465.0, 64787.0, 84033.0, 84988.0, 85442.0, 116983.0, 124056.0, 221002.0 
GO:0032091 BP 2.34e-06   9/462    73/29107 D05 negative regulation of protein binding   166.0, 207.0, 1855.0, 3397.0, 5300.0, 5499.0, 8536.0, 84630.0, 117166.0 
GO:0005829 CC 3.76e-10 139/462  5294/29107 D02 cytosol                                  29.0, 156.0, 207.0, 271.0, 353.0, 398.0, 435.0, 572.0, 578.0, 706.0, 752.0, 1384.0, 1455.0, 1609.0, 1840.0, 1850.0, 1855.0, 1936.0, 2622.0, 2817.0, 2909.0, 3614.0, 3705.0, 3767.0, 3984.0, 4145.0, 4298.0, 4350.0, 4832.0, 4901.0, 5091.0, 5141.0, 5300.0, 5409.0, 5499.0, 5522.0, 5863.0, 5998.0, 6305.0, 6794.0, 6878.0, 7916.0, 8408.0, 8525.0, 8536.0, 8541.0, 8636.0, 8677.0, 8986.0, 9066.0, 9256.0, 9600.0, 9610.0, 9618.0, 9701.0, 9727.0, 9811.0, 9909.0, 10101.0, 10188.0, 10652.0, 10809.0, 10815.0, 11033.0, 11132.0, 22870.0, 22979.0, 23038.0, 23113.0, 23237.0, 23263.0, 23396.0, 26038.0, 27124.0, 28964.0, 28988.0, 29109.0, 29801.0, 29886.0, 29903.0, 29924.0, 30837.0, 50649.0, 50861.0, 50944.0, 51466.0, 54461.0, 54620.0, 54795.0, 55095.0, 55111.0, 55160.0, 55224.0, 55337.0, 55544.0, 55643.0, 55684.0, 56981.0, 57449.0, 57605.0, 57659.0, 57704.0, 57787.0, 60509.0, 64787.0, 65263.0, 79176.0, 79792.0, 79873.0, 79934.0, 80028.0, 80097.0, 80142.0, 80148.0, 80331.0, 80700.0, 80774.0, 80852.0, 81603.0, 81605.0, 83549.0, 83636.0, 84033.0, 84270.0, 84501.0, 84630.0, 85302.0, 85358.0, 89958.0, 91582.0, 113026.0, 126567.0, 146330.0, 153090.0, 221002.0, 342667.0, 653784.0, 727800.0, 729438.0 
GO:0014069 CC 5.55e-10  21/462   247/29107 D04 postsynaptic density                     1855.0, 5064.0, 8525.0, 8536.0, 8927.0, 9478.0, 9762.0, 9922.0, 11178.0, 23542.0, 26012.0, 28964.0, 28988.0, 50944.0, 53335.0, 58512.0, 80852.0, 84687.0, 85358.0, 254263.0, 400745.0 
GO:0005737 CC 1.06e-08 123/462  4713/29107 D02 cytoplasm                                156.0, 207.0, 353.0, 435.0, 1107.0, 1396.0, 1455.0, 1609.0, 1840.0, 1850.0, 1936.0, 2067.0, 2101.0, 2535.0, 2767.0, 2870.0, 3614.0, 3705.0, 3927.0, 3984.0, 4901.0, 5091.0, 5300.0, 5499.0, 6305.0, 6650.0, 6722.0, 6794.0, 8045.0, 8408.0, 8525.0, 8986.0, 9256.0, 9368.0, 9401.0, 9600.0, 9610.0, 9618.0, 9755.0, 9762.0, 10039.0, 10188.0, 10361.0, 10538.0, 10634.0, 10652.0, 10817.0, 11007.0, 11033.0, 11132.0, 11156.0, 11178.0, 11189.0, 23038.0, 23237.0, 23399.0, 23542.0, 23567.0, 25817.0, 25876.0, 25920.0, 25959.0, 26012.0, 27124.0, 27132.0, 28988.0, 29109.0, 29844.0, 30000.0, 50853.0, 50861.0, 51127.0, 51466.0, 53335.0, 53615.0, 54461.0, 54540.0, 54776.0, 55224.0, 55337.0, 55684.0, 56666.0, 56731.0, 57449.0, 57465.0, 57524.0, 57596.0, 57605.0, 57662.0, 57787.0, 60509.0, 79007.0, 79176.0, 79567.0, 80139.0, 80700.0, 83549.0, 84331.0, 84446.0, 84630.0, 84662.0, 84687.0, 84922.0, 90120.0, 90378.0, 92558.0, 112939.0, 124056.0, 144347.0, 146206.0, 153090.0, 221937.0, 255043.0, 283638.0, 283871.0, 284001.0, 286077.0, 338692.0, 339983.0, 348262.0, 388228.0, 388886.0, 100533183.0 
GO:0098978 CC 1.01e-07  21/462   332/29107 D04 glutamatergic synapse                    29.0, 1609.0, 1855.0, 2901.0, 2905.0, 5300.0, 5499.0, 8525.0, 8536.0, 8541.0, 8927.0, 9256.0, 10815.0, 22839.0, 23237.0, 50944.0, 58512.0, 59284.0, 80852.0, 81926.0, 254263.0 
GO:0005634 CC 5.12e-06 125/462  5371/29107 D05 nucleus                                  166.0, 207.0, 1059.0, 1107.0, 1455.0, 1609.0, 1762.0, 1850.0, 1936.0, 2063.0, 2101.0, 2909.0, 3397.0, 3614.0, 3984.0, 4150.0, 4302.0, 4861.0, 4901.0, 5141.0, 5300.0, 5463.0, 5467.0, 5499.0, 5998.0, 6722.0, 6794.0, 7290.0, 7392.0, 7975.0, 8525.0, 8536.0, 8636.0, 8927.0, 8986.0, 9351.0, 9401.0, 9618.0, 9701.0, 10101.0, 10188.0, 10290.0, 10361.0, 10538.0, 11007.0, 11033.0, 11156.0, 11189.0, 22870.0, 23125.0, 23152.0, 23264.0, 23567.0, 25953.0, 26012.0, 26038.0, 26073.0, 27132.0, 29109.0, 29844.0, 29890.0, 29924.0, 30000.0, 30837.0, 51181.0, 51222.0, 51307.0, 51333.0, 51545.0, 51621.0, 53335.0, 54345.0, 54540.0, 54815.0, 55095.0, 55337.0, 55544.0, 55684.0, 56342.0, 56731.0, 56981.0, 57455.0, 57659.0, 57801.0, 58506.0, 58525.0, 60509.0, 79156.0, 79650.0, 79724.0, 79894.0, 80139.0, 80142.0, 80700.0, 81605.0, 83637.0, 83855.0, 84270.0, 84309.0, 84331.0, 84446.0, 84627.0, 84630.0, 84662.0, 84922.0, 85359.0, 89887.0, 90120.0, 90378.0, 92840.0, 92999.0, 112939.0, 115708.0, 126526.0, 138151.0, 140467.0, 140685.0, 148979.0, 168544.0, 170463.0, 221937.0, 286257.0, 339344.0, 342371.0, 348262.0 
GO:0016581 CC 5.53e-05   4/462    14/29107 D06 NuRD complex                             1107.0, 26038.0, 53615.0, 54815.0 
GO:0005739 CC 9.12e-05  40/462  1307/29107 D05 mitochondrion                            207.0, 513.0, 572.0, 578.0, 706.0, 1384.0, 1632.0, 3767.0, 4728.0, 5091.0, 5300.0, 6182.0, 6794.0, 8192.0, 9256.0, 9727.0, 10652.0, 11132.0, 23241.0, 25953.0, 25959.0, 26073.0, 26517.0, 27440.0, 28964.0, 57506.0, 64975.0, 79575.0, 79934.0, 80142.0, 80207.0, 80331.0, 83636.0, 83637.0, 84266.0, 84270.0, 124995.0, 138151.0, 254552.0, 339983.0 
GO:0005654 CC 9.14e-05  90/462  3805/29107 D02 nucleoplasm                              207.0, 353.0, 1059.0, 1107.0, 1840.0, 1936.0, 2063.0, 2067.0, 2101.0, 2817.0, 2901.0, 3397.0, 4298.0, 4350.0, 4901.0, 5064.0, 5141.0, 5300.0, 5467.0, 5499.0, 6722.0, 6794.0, 6878.0, 7290.0, 7392.0, 7916.0, 7975.0, 8986.0, 9618.0, 9727.0, 9797.0, 9909.0, 10039.0, 10361.0, 10538.0, 10608.0, 23038.0, 23152.0, 23396.0, 23567.0, 25920.0, 26012.0, 26038.0, 29109.0, 29803.0, 29844.0, 29890.0, 29903.0, 51042.0, 51043.0, 51222.0, 51333.0, 53335.0, 53615.0, 54475.0, 54540.0, 54795.0, 54815.0, 55337.0, 55954.0, 57455.0, 57659.0, 57662.0, 58525.0, 79016.0, 79650.0, 79729.0, 79792.0, 79894.0, 80097.0, 80774.0, 83637.0, 84304.0, 84446.0, 84630.0, 84662.0, 84687.0, 89958.0, 90120.0, 91582.0, 112939.0, 115708.0, 124995.0, 126526.0, 170394.0, 221937.0, 286257.0, 342371.0, 653784.0, 727800.0 
GO:0030425 CC 1.63e-04  18/462   422/29107 D05 dendrite                                 1762.0, 2901.0, 8927.0, 10815.0, 23046.0, 23138.0, 26012.0, 28988.0, 50944.0, 57787.0, 66004.0, 80852.0, 84687.0, 85442.0, 114783.0, 153090.0, 254263.0, 342371.0 
GO:0030027 CC 1.94e-04  11/462   185/29107 D04 lamellipodium                            207.0, 3984.0, 8525.0, 25876.0, 28964.0, 28988.0, 51466.0, 57449.0, 84687.0, 92154.0, 146206.0 
GO:0043197 CC 2.17e-04  10/462   157/29107 D06 dendritic spine                          29.0, 1855.0, 5499.0, 9762.0, 11178.0, 23237.0, 50944.0, 81926.0, 85358.0, 254263.0 
GO:0005515 MF 1.16e-28 315/462 12418/29107 D02 protein binding                          29.0, 156.0, 166.0, 207.0, 271.0, 353.0, 398.0, 435.0, 513.0, 572.0, 576.0, 578.0, 706.0, 747.0, 752.0, 786.0, 1107.0, 1455.0, 1609.0, 1840.0, 1855.0, 1936.0, 1951.0, 2063.0, 2067.0, 2101.0, 2134.0, 2535.0, 2622.0, 2767.0, 2870.0, 2905.0, 3338.0, 3397.0, 3749.0, 3757.0, 3767.0, 3785.0, 3927.0, 3984.0, 4145.0, 4150.0, 4248.0, 4298.0, 4302.0, 4350.0, 4728.0, 4814.0, 4832.0, 4901.0, 5064.0, 5091.0, 5141.0, 5300.0, 5338.0, 5409.0, 5463.0, 5467.0, 5499.0, 5522.0, 5863.0, 5871.0, 5998.0, 6182.0, 6324.0, 6650.0, 6722.0, 6794.0, 6878.0, 7127.0, 7290.0, 7392.0, 7423.0, 7477.0, 7916.0, 7975.0, 8045.0, 8192.0, 8408.0, 8525.0, 8534.0, 8536.0, 8541.0, 8636.0, 8646.0, 8677.0, 8818.0, 8911.0, 8912.0, 8986.0, 9028.0, 9066.0, 9256.0, 9351.0, 9368.0, 9401.0, 9478.0, 9600.0, 9605.0, 9610.0, 9618.0, 9701.0, 9727.0, 9755.0, 9811.0, 9911.0, 9922.0, 10039.0, 10078.0, 10101.0, 10188.0, 10267.0, 10290.0, 10361.0, 10501.0, 10534.0, 10538.0, 10608.0, 10634.0, 10712.0, 10809.0, 10815.0, 10817.0, 10922.0, 11007.0, 11033.0, 11132.0, 11156.0, 11178.0, 11282.0, 22839.0, 22870.0, 22979.0, 23038.0, 23113.0, 23125.0, 23138.0, 23152.0, 23221.0, 23237.0, 23241.0, 23264.0, 23288.0, 23371.0, 23396.0, 23399.0, 23542.0, 23567.0, 23640.0, 25837.0, 25876.0, 25920.0, 25953.0, 25959.0, 26073.0, 26517.0, 27087.0, 27124.0, 27132.0, 28964.0, 28988.0, 29109.0, 29844.0, 29886.0, 29890.0, 29903.0, 29924.0, 30000.0, 30837.0, 50649.0, 50861.0, 50944.0, 51042.0, 51043.0, 51078.0, 51127.0, 51181.0, 51222.0, 51307.0, 51308.0, 51435.0, 51466.0, 51545.0, 51621.0, 53615.0, 54461.0, 54540.0, 54620.0, 54776.0, 54795.0, 54815.0, 54946.0, 55095.0, 55111.0, 55224.0, 55337.0, 55544.0, 55643.0, 55684.0, 55954.0, 56894.0, 56927.0, 56981.0, 57338.0, 57465.0, 57506.0, 57524.0, 57596.0, 57659.0, 57662.0, 57787.0, 57801.0, 58506.0, 58512.0, 58525.0, 58986.0, 59284.0, 59307.0, 64787.0, 64975.0, 65263.0, 79016.0, 79095.0, 79156.0, 79176.0, 79567.0, 79575.0, 79650.0, 79724.0, 79792.0, 79847.0, 79873.0, 79894.0, 80097.0, 80139.0, 80142.0, 80148.0, 80228.0, 80331.0, 80700.0, 80774.0, 81603.0, 81605.0, 81926.0, 83637.0, 83855.0, 84033.0, 84231.0, 84258.0, 84266.0, 84304.0, 84309.0, 84310.0, 84331.0, 84662.0, 84687.0, 84929.0, 84954.0, 84988.0, 85302.0, 85358.0, 85359.0, 89887.0, 89958.0, 90120.0, 91056.0, 91252.0, 91582.0, 92154.0, 92840.0, 92999.0, 112939.0, 114783.0, 115399.0, 115708.0, 117166.0, 121256.0, 124056.0, 124995.0, 126526.0, 138151.0, 144347.0, 146664.0, 146691.0, 147965.0, 148223.0, 148979.0, 153090.0, 155382.0, 161145.0, 168544.0, 170394.0, 170463.0, 199720.0, 221937.0, 254263.0, 255043.0, 284001.0, 285613.0, 286077.0, 286257.0, 339122.0, 339344.0, 339983.0, 342371.0, 342667.0, 348262.0, 375791.0, 388591.0, 441478.0, 642968.0, 653784.0, 727800.0, 729438.0, 100533183.0 
GO:0046872 MF 1.42e-08  73/462  2297/29107 D04 metal ion binding                        271.0, 578.0, 747.0, 1609.0, 2767.0, 3614.0, 3927.0, 3984.0, 4150.0, 4302.0, 4728.0, 4832.0, 5091.0, 5141.0, 5499.0, 6650.0, 8525.0, 8912.0, 8927.0, 9755.0, 9797.0, 10101.0, 10188.0, 11033.0, 11282.0, 23113.0, 23264.0, 23371.0, 25953.0, 26038.0, 27087.0, 27132.0, 28964.0, 29803.0, 51043.0, 51078.0, 51222.0, 51333.0, 51545.0, 51621.0, 53335.0, 54753.0, 54849.0, 56731.0, 57659.0, 58525.0, 79156.0, 79724.0, 79894.0, 80139.0, 80774.0, 83482.0, 83855.0, 84033.0, 84266.0, 84304.0, 84627.0, 84662.0, 84922.0, 84929.0, 84954.0, 89887.0, 92999.0, 113026.0, 114783.0, 116983.0, 140467.0, 140685.0, 148979.0, 155185.0, 168544.0, 342667.0, 727800.0 
GO:0005085 MF 6.42e-07  16/462   223/29107 D06 guanyl-nucleotide exchange factor activity 29.0, 1936.0, 5863.0, 6305.0, 9605.0, 9610.0, 9909.0, 9922.0, 23263.0, 50649.0, 55160.0, 57449.0, 64787.0, 84033.0, 85442.0, 221002.0 
```
