## Supplementary material for "Transcriptional and genetic sex differences for schizophrenia across the dorsolateral prefrontal cortex, hippocampus, and caudate nucleus": Data S4: GO_analysis_module_turquoise.txt

```
GO:0007268 BP 3.98e-28 55/1047   245/29107 D07 chemical synaptic transmission           273.0, 777.0, 783.0, 785.0, 1131.0, 1325.0, 2554.0, 2561.0, 2562.0, 2566.0, 2567.0, 2571.0, 2572.0, 2741.0, 2743.0, 2744.0, 2890.0, 2891.0, 2898.0, 2903.0, 2904.0, 2911.0, 2915.0, 2917.0, 3352.0, 3354.0, 3359.0, 3360.0, 3361.0, 3736.0, 3751.0, 3786.0, 4889.0, 4986.0, 5173.0, 5179.0, 5594.0, 6014.0, 6327.0, 6511.0, 6616.0, 6854.0, 6857.0, 6863.0, 8001.0, 9899.0, 22871.0, 22987.0, 27115.0, 30819.0, 56132.0, 56133.0, 57717.0, 60412.0, 341359.0 
GO:0003341 BP 1.15e-10 14/1047    42/29107 D04 cilium movement                          1767.0, 1770.0, 8701.0, 26074.0, 27019.0, 51364.0, 55130.0, 64446.0, 83894.0, 93233.0, 123872.0, 220136.0, 345895.0, 387885.0 
GO:0060078 BP 3.31e-10 12/1047    31/29107 D04 regulation of postsynaptic membrane potential 2259.0, 2554.0, 2561.0, 2566.0, 2567.0, 2890.0, 2911.0, 2915.0, 3736.0, 3751.0, 116443.0, 401190.0 
GO:0071805 BP 4.22e-10 22/1047   122/29107 D08 potassium ion transmembrane transport    3736.0, 3738.0, 3739.0, 3741.0, 3745.0, 3747.0, 3751.0, 3756.0, 3775.0, 3776.0, 3778.0, 3786.0, 3788.0, 6616.0, 7881.0, 9312.0, 25769.0, 27012.0, 56479.0, 170850.0, 219527.0, 348980.0 
GO:0034765 BP 5.89e-10 21/1047   113/29107 D06 regulation of ion transmembrane transport 777.0, 3738.0, 3739.0, 3745.0, 3751.0, 3756.0, 3760.0, 3778.0, 3786.0, 6323.0, 6326.0, 6328.0, 6334.0, 9312.0, 23327.0, 27012.0, 54102.0, 55799.0, 56479.0, 170850.0, 348980.0 
GO:0051260 BP 2.65e-09 20/1047   111/29107 D07 protein homooligomerization              1994.0, 3736.0, 3738.0, 3739.0, 3741.0, 3745.0, 3747.0, 3751.0, 3788.0, 5621.0, 7158.0, 8001.0, 9312.0, 10367.0, 27012.0, 57528.0, 57679.0, 170850.0, 284252.0, 386617.0 
GO:0001964 BP 2.99e-09  8/1047    13/29107 D05 startle response                         2741.0, 2743.0, 2903.0, 3736.0, 3756.0, 5071.0, 5179.0, 84189.0 
GO:0007165 BP 4.76e-09 78/1047  1075/29107 D04 signal transduction                      27.0, 258.0, 814.0, 1040.0, 1131.0, 1261.0, 1457.0, 2254.0, 2259.0, 2554.0, 2561.0, 2562.0, 2566.0, 2567.0, 2741.0, 2743.0, 2774.0, 2890.0, 2891.0, 2932.0, 2977.0, 3359.0, 3479.0, 3488.0, 3568.0, 3631.0, 3708.0, 3815.0, 4920.0, 5179.0, 5579.0, 5581.0, 5594.0, 5604.0, 5797.0, 5915.0, 6456.0, 6696.0, 7531.0, 7532.0, 7533.0, 8001.0, 8027.0, 8622.0, 8767.0, 8874.0, 8945.0, 8999.0, 9182.0, 9462.0, 9467.0, 9577.0, 9890.0, 9912.0, 10125.0, 10486.0, 10487.0, 10681.0, 10788.0, 10846.0, 11122.0, 23236.0, 23380.0, 27115.0, 29967.0, 30819.0, 54769.0, 55346.0, 57144.0, 57446.0, 57522.0, 57569.0, 79442.0, 79817.0, 257068.0, 283455.0, 345557.0, 401124.0 
GO:0060291 BP 1.24e-08 13/1047    49/29107 D08 long-term synaptic potentiation          2670.0, 2903.0, 2904.0, 5594.0, 5649.0, 6547.0, 6616.0, 6844.0, 10769.0, 22871.0, 25769.0, 26045.0, 27020.0 
GO:0099566 BP 2.22e-08  7/1047    11/29107 D11 regulation of postsynaptic cytosolic calcium ion concentration 793.0, 2890.0, 2911.0, 2915.0, 3708.0, 6546.0, 6547.0 
GO:0007626 BP 4.95e-08 15/1047    74/29107 D02 locomotory behavior                      793.0, 1814.0, 1996.0, 2911.0, 2915.0, 3074.0, 4986.0, 5649.0, 6616.0, 9293.0, 9896.0, 54112.0, 56172.0, 57144.0, 57679.0 
GO:0086091 BP 8.23e-08 11/1047    39/29107 D08 regulation of heart rate by cardiac conduction 287.0, 776.0, 783.0, 1829.0, 3670.0, 3741.0, 3760.0, 6327.0, 6331.0, 7531.0, 55800.0 
GO:0006813 BP 1.12e-07 14/1047    68/29107 D07 potassium ion transport                  3736.0, 3738.0, 3739.0, 3741.0, 3756.0, 3760.0, 3775.0, 3778.0, 3788.0, 4905.0, 7881.0, 9312.0, 27012.0, 30819.0 
GO:0007156 BP 1.44e-07 22/1047   166/29107 D05 homophilic cell adhesion via plasma membrane adhesion molecules 1004.0, 1005.0, 1006.0, 1007.0, 1010.0, 1016.0, 1829.0, 5099.0, 5797.0, 6092.0, 9620.0, 11122.0, 27020.0, 56132.0, 56133.0, 56144.0, 56147.0, 57717.0, 64084.0, 91624.0, 120114.0, 152330.0 
GO:0019233 BP 1.91e-07 12/1047    51/29107 D05 sensory perception of pain               1268.0, 2903.0, 2911.0, 3751.0, 4311.0, 4986.0, 4988.0, 5179.0, 5594.0, 6863.0, 7345.0, 55800.0 
GO:0007218 BP 2.07e-07 17/1047   105/29107 D06 neuropeptide signaling pathway           2741.0, 2743.0, 2825.0, 4886.0, 4889.0, 4986.0, 4988.0, 5173.0, 5179.0, 6447.0, 6863.0, 8001.0, 22986.0, 84539.0, 114815.0, 124274.0, 344758.0 
GO:0017156 BP 3.63e-07  9/1047    28/29107 D08 calcium-ion regulated exocytosis         6844.0, 6854.0, 6857.0, 6860.0, 57586.0, 85477.0, 127833.0, 148281.0, 341359.0 
GO:0042391 BP 4.17e-07 16/1047    98/29107 D03 regulation of membrane potential         88.0, 2554.0, 2561.0, 2562.0, 2566.0, 2567.0, 2741.0, 2743.0, 3359.0, 3736.0, 3741.0, 3756.0, 3778.0, 8001.0, 23327.0, 348980.0 
GO:0086010 BP 6.57e-07  7/1047    16/29107 D05 membrane depolarization during action potential 6323.0, 6326.0, 6328.0, 6331.0, 6334.0, 7533.0, 55800.0 
GO:0070588 BP 6.93e-07 17/1047   114/29107 D08 calcium ion transmembrane transport      488.0, 776.0, 777.0, 783.0, 785.0, 2280.0, 4988.0, 6263.0, 6546.0, 6547.0, 24145.0, 25769.0, 27091.0, 55799.0, 57620.0, 59283.0, 116443.0 
GO:0034220 BP 7.78e-07 19/1047   141/29107 D05 ion transmembrane transport              488.0, 490.0, 2554.0, 2561.0, 2562.0, 2566.0, 2567.0, 2741.0, 2743.0, 2890.0, 2891.0, 2898.0, 3359.0, 8001.0, 23327.0, 25769.0, 54102.0, 63982.0, 133308.0 
GO:0007612 BP 1.04e-06 12/1047    59/29107 D06 learning                                 1814.0, 2915.0, 5071.0, 6547.0, 7416.0, 8867.0, 9369.0, 22986.0, 25769.0, 26047.0, 57144.0, 440275.0 
GO:0016339 BP 1.41e-06 10/1047    41/29107 D05 calcium-dependent cell-cell adhesion via plasma membrane cell adhesion molecules 1004.0, 1005.0, 1006.0, 1007.0, 1010.0, 1016.0, 22871.0, 56132.0, 56133.0, 57717.0 
GO:0060271 BP 1.52e-06 23/1047   205/29107 D07 cilium assembly                          1767.0, 2302.0, 4117.0, 9371.0, 9480.0, 26005.0, 57562.0, 57728.0, 63917.0, 64446.0, 79989.0, 83659.0, 85478.0, 95681.0, 123872.0, 140735.0, 146845.0, 219844.0, 220136.0, 257236.0, 339145.0, 399949.0, 647309.0 
GO:0007155 BP 1.65e-06 40/1047   488/29107 D02 cell adhesion                            27.0, 88.0, 258.0, 481.0, 488.0, 667.0, 948.0, 960.0, 1004.0, 1006.0, 1495.0, 1829.0, 2348.0, 3371.0, 3918.0, 4628.0, 4978.0, 5099.0, 5411.0, 5581.0, 5649.0, 5879.0, 6696.0, 7162.0, 8745.0, 9473.0, 9750.0, 10020.0, 10428.0, 11122.0, 26047.0, 26574.0, 53616.0, 53942.0, 55966.0, 56132.0, 56133.0, 56144.0, 56147.0, 57717.0 
GO:0007420 BP 1.70e-06 25/1047   237/29107 D04 brain development                        490.0, 835.0, 2009.0, 2045.0, 2302.0, 2903.0, 2904.0, 4212.0, 5090.0, 5530.0, 5649.0, 5999.0, 6092.0, 6857.0, 6860.0, 7881.0, 8867.0, 22930.0, 26005.0, 26047.0, 55219.0, 57050.0, 79864.0, 83992.0, 152330.0 
GO:0035725 BP 2.87e-06 15/1047   100/29107 D08 sodium ion transmembrane transport       481.0, 3775.0, 6323.0, 6326.0, 6327.0, 6328.0, 6331.0, 6334.0, 6546.0, 6547.0, 25769.0, 55800.0, 57282.0, 133308.0, 348980.0 
GO:0051481 BP 2.95e-06  6/1047    13/29107 D11 negative regulation of cytosolic calcium ion concentration 490.0, 1814.0, 2805.0, 3741.0, 6263.0, 6546.0 
GO:0071420 BP 3.05e-06  5/1047     8/29107 D06 cellular response to histamine           1729.0, 2554.0, 2561.0, 2562.0, 2566.0 
GO:0010882 BP 3.05e-06  5/1047     8/29107 D09 regulation of cardiac muscle contraction by calcium ion signaling 287.0, 481.0, 488.0, 6262.0, 6546.0 
GO:0019228 BP 3.29e-06  8/1047    27/29107 D05 neuronal action potential                3736.0, 3751.0, 6323.0, 6326.0, 6328.0, 6331.0, 6334.0, 54112.0 
GO:0014059 BP 5.97e-06  8/1047    29/29107 D08 regulation of dopamine secretion         1814.0, 5071.0, 6857.0, 6860.0, 57586.0, 127833.0, 148281.0, 341359.0 
GO:0060052 BP 6.66e-06  5/1047     9/29107 D07 neurofilament cytoskeleton organization  4744.0, 4747.0, 9118.0, 51761.0, 81565.0 
GO:0006874 BP 6.66e-06 14/1047    94/29107 D09 cellular calcium ion homeostasis         287.0, 481.0, 488.0, 490.0, 1814.0, 2835.0, 3074.0, 5579.0, 6262.0, 6546.0, 6547.0, 25769.0, 27020.0, 57620.0 
GO:0010976 BP 8.10e-06 16/1047   122/29107 D08 positive regulation of neuron projection development 27.0, 1268.0, 4920.0, 5274.0, 5649.0, 6014.0, 8507.0, 9896.0, 11075.0, 27020.0, 51761.0, 54700.0, 57118.0, 57498.0, 57554.0, 91752.0 
GO:0036158 BP 8.11e-06  7/1047    22/29107 D08 outer dynein arm assembly                1767.0, 27019.0, 51364.0, 55130.0, 64446.0, 93233.0, 123872.0 
GO:0043547 BP 1.16e-05 18/1047   154/29107 D06 positive regulation of GTPase activity   1123.0, 2150.0, 2932.0, 4649.0, 5999.0, 6000.0, 6281.0, 8874.0, 10125.0, 10681.0, 22930.0, 23329.0, 23380.0, 51429.0, 55531.0, 57679.0, 81565.0, 85397.0 
GO:0050877 BP 1.16e-05 10/1047    51/29107 D03 nervous system process                   2554.0, 2561.0, 2562.0, 2566.0, 2567.0, 2741.0, 2743.0, 3359.0, 8001.0, 57728.0 
GO:0035556 BP 1.67e-05 33/1047   402/29107 D05 intracellular signal transduction        814.0, 828.0, 1123.0, 2932.0, 2977.0, 3488.0, 3815.0, 4117.0, 4140.0, 4649.0, 5058.0, 5579.0, 5581.0, 5594.0, 5879.0, 6000.0, 6014.0, 6732.0, 7531.0, 7857.0, 8125.0, 8526.0, 8874.0, 9162.0, 9201.0, 9467.0, 10564.0, 23426.0, 51422.0, 57144.0, 151242.0, 151556.0, 160851.0 
GO:0017158 BP 1.88e-05  6/1047    17/29107 D09 regulation of calcium ion-dependent exocytosis 6857.0, 6860.0, 57586.0, 127833.0, 148281.0, 341359.0 
GO:0007368 BP 2.75e-05 10/1047    56/29107 D05 determination of left/right symmetry     1767.0, 2302.0, 8701.0, 9371.0, 27019.0, 55130.0, 63917.0, 64446.0, 92749.0, 220136.0 
GO:0007018 BP 2.79e-05 12/1047    80/29107 D03 microtubule-based movement               1767.0, 1770.0, 1780.0, 8701.0, 9371.0, 23095.0, 27019.0, 55567.0, 64446.0, 126820.0, 196385.0, 201625.0 
GO:0086012 BP 3.82e-05  5/1047    12/29107 D06 membrane depolarization during cardiac muscle cell action potential 776.0, 6327.0, 6331.0, 6546.0, 55800.0 
GO:0033693 BP 4.64e-05  3/1047     3/29107 D09 neurofilament bundle assembly            4741.0, 4744.0, 4747.0 
GO:0099185 BP 4.64e-05  3/1047     3/29107 D07 postsynaptic intermediate filament cytoskeleton organization 4744.0, 4747.0, 9118.0 
GO:0098742 BP 5.10e-05  8/1047    38/29107 D04 cell-cell adhesion via plasma-membrane adhesion molecules 1004.0, 1005.0, 1006.0, 1007.0, 1010.0, 1016.0, 4072.0, 137970.0 
GO:0060079 BP 5.11e-05 10/1047    60/29107 D05 excitatory postsynaptic potential        2741.0, 2743.0, 2898.0, 2903.0, 2904.0, 2932.0, 4988.0, 5530.0, 8001.0, 22930.0 
GO:0071277 BP 5.16e-05 12/1047    85/29107 D06 cellular response to calcium ion         3756.0, 6263.0, 6331.0, 6857.0, 6860.0, 22871.0, 57586.0, 63928.0, 127833.0, 131034.0, 148281.0, 341359.0 
GO:0007198 BP 5.34e-05  4/1047     7/29107 D08 adenylate cyclase-inhibiting serotonin receptor signaling pathway 3352.0, 3354.0, 3360.0, 3361.0 
GO:0043278 BP 5.95e-05  7/1047    29/29107 D07 response to morphine                     1268.0, 1814.0, 4986.0, 5179.0, 5581.0, 5999.0, 6863.0 
GO:0007399 BP 6.06e-05 27/1047   325/29107 D04 nervous system development               1131.0, 1749.0, 1750.0, 2259.0, 2743.0, 3624.0, 5126.0, 6326.0, 6327.0, 6334.0, 8507.0, 8874.0, 9079.0, 9201.0, 22871.0, 23040.0, 23543.0, 26128.0, 54715.0, 55800.0, 56132.0, 56133.0, 56144.0, 56147.0, 57118.0, 57492.0, 152330.0 
GO:0042417 BP 9.10e-05  5/1047    14/29107 D08 dopamine metabolic process               1812.0, 1814.0, 2903.0, 5071.0, 9627.0 
GO:0048511 BP 1.03e-04 10/1047    65/29107 D01 rhythmic process                         1457.0, 1655.0, 1660.0, 3131.0, 8945.0, 9475.0, 10765.0, 22871.0, 23435.0, 55269.0 
GO:0072112 BP 1.04e-04  4/1047     8/29107 D07 glomerular visceral epithelial cell differentiation 5800.0, 7490.0, 10409.0, 100133941.0 
GO:0007613 BP 1.19e-04 11/1047    79/29107 D06 memory                                   1268.0, 2903.0, 3776.0, 6326.0, 6547.0, 10769.0, 22986.0, 23236.0, 25769.0, 57144.0, 81832.0 
GO:0035235 BP 1.27e-04  6/1047    23/29107 D07 ionotropic glutamate receptor signaling pathway 2890.0, 2891.0, 2898.0, 2903.0, 2904.0, 116443.0 
GO:0006887 BP 1.39e-04 12/1047    94/29107 D06 exocytosis                               4905.0, 5058.0, 6616.0, 6844.0, 8618.0, 9515.0, 9912.0, 10564.0, 60412.0, 83851.0, 94120.0, 375056.0 
GO:0072659 BP 1.44e-04 16/1047   154/29107 D06 protein localization to plasma membrane  88.0, 287.0, 481.0, 783.0, 3745.0, 4644.0, 5865.0, 6281.0, 7162.0, 9312.0, 9475.0, 23136.0, 55800.0, 57512.0, 115827.0, 254887.0 
GO:0008542 BP 1.53e-04  8/1047    44/29107 D08 visual learning                          1812.0, 1814.0, 2903.0, 3815.0, 4212.0, 27020.0, 81832.0, 85461.0 
GO:0007616 BP 1.75e-04  7/1047    34/29107 D07 long-term memory                         793.0, 814.0, 2890.0, 5621.0, 5649.0, 6863.0, 440275.0 
GO:0099170 BP 1.81e-04  4/1047     9/29107 D07 postsynaptic modulation of chemical synaptic transmission 1630.0, 2915.0, 5530.0, 23236.0 
GO:0086014 BP 1.81e-04  4/1047     9/29107 D07 atrial cardiac muscle cell action potential 287.0, 3741.0, 6331.0, 55800.0 
GO:0086002 BP 1.87e-04  5/1047    16/29107 D06 cardiac muscle cell action potential involved in contraction 776.0, 6323.0, 6327.0, 6331.0, 55800.0 
GO:0043647 BP 1.87e-04  5/1047    16/29107 D06 inositol phosphate metabolic process     3631.0, 3632.0, 8867.0, 9677.0, 51447.0 
GO:0051932 BP 1.87e-04  5/1047    16/29107 D08 synaptic transmission, GABAergic         2554.0, 2561.0, 2566.0, 2567.0, 7162.0 
GO:0070509 BP 2.10e-04  6/1047    25/29107 D08 calcium ion import                       776.0, 777.0, 783.0, 6546.0, 10367.0, 25769.0 
GO:0034332 BP 2.10e-04  6/1047    25/29107 D06 adherens junction organization           1004.0, 1005.0, 1006.0, 1007.0, 1010.0, 1016.0 
GO:0032092 BP 2.19e-04 10/1047    71/29107 D05 positive regulation of protein binding   119.0, 2035.0, 2280.0, 2932.0, 4140.0, 5071.0, 7074.0, 8767.0, 10769.0, 65981.0 
GO:0007611 BP 2.43e-04  9/1047    59/29107 D05 learning or memory                       1814.0, 2903.0, 2904.0, 2915.0, 4311.0, 5594.0, 5621.0, 6547.0, 8701.0 
GO:0042220 BP 2.56e-04  7/1047    36/29107 D06 response to cocaine                      1268.0, 1814.0, 1996.0, 3359.0, 4988.0, 5999.0, 7074.0 
GO:0031290 BP 2.57e-04  5/1047    17/29107 D05 retinal ganglion cell axon guidance      2045.0, 3670.0, 5797.0, 6092.0, 9353.0 
GO:0086005 BP 2.57e-04  5/1047    17/29107 D07 ventricular cardiac muscle cell action potential 287.0, 6262.0, 6331.0, 23327.0, 55800.0 
GO:0007215 BP 2.57e-04  5/1047    17/29107 D06 glutamate receptor signaling pathway     2898.0, 2903.0, 2904.0, 3745.0, 23236.0 
GO:0003351 BP 2.57e-04  5/1047    17/29107 D05 epithelial cilium movement involved in extracellular fluid movement 1767.0, 26256.0, 27019.0, 83853.0, 200162.0 
GO:0007214 BP 2.65e-04  6/1047    26/29107 D04 gamma-aminobutyric acid signaling pathway 2554.0, 2561.0, 2562.0, 2566.0, 2567.0, 23228.0 
GO:1903818 BP 2.94e-04  4/1047    10/29107 D11 positive regulation of voltage-gated potassium channel activity 3736.0, 3747.0, 30819.0, 219527.0 
GO:0035195 BP 4.58e-07  2/1047   557/29107 D10 gene silencing by miRNA                  400765.0, 693127.0 
GO:0050911 BP 9.28e-07  0/1047   401/29107 D05 detection of chemical stimulus involved in sensory perception of smell  
GO:0005886 CC 2.00e-28 300/1047  4500/29107 D03 plasma membrane                          88.0, 119.0, 187.0, 273.0, 284.0, 287.0, 419.0, 481.0, 490.0, 526.0, 721.0, 771.0, 776.0, 777.0, 783.0, 808.0, 948.0, 954.0, 956.0, 960.0, 1004.0, 1005.0, 1006.0, 1007.0, 1010.0, 1016.0, 1131.0, 1261.0, 1268.0, 1457.0, 1495.0, 1630.0, 1729.0, 1812.0, 1814.0, 1829.0, 1967.0, 2026.0, 2035.0, 2037.0, 2044.0, 2045.0, 2150.0, 2153.0, 2180.0, 2348.0, 2554.0, 2561.0, 2562.0, 2566.0, 2567.0, 2571.0, 2572.0, 2741.0, 2743.0, 2774.0, 2785.0, 2825.0, 2830.0, 2835.0, 2845.0, 2849.0, 2890.0, 2891.0, 2898.0, 2903.0, 2904.0, 2911.0, 2915.0, 2917.0, 2932.0, 3352.0, 3354.0, 3359.0, 3360.0, 3361.0, 3568.0, 3631.0, 3632.0, 3708.0, 3736.0, 3738.0, 3739.0, 3741.0, 3745.0, 3747.0, 3751.0, 3756.0, 3760.0, 3775.0, 3776.0, 3778.0, 3786.0, 3788.0, 3815.0, 4023.0, 4072.0, 4140.0, 4311.0, 4345.0, 4842.0, 4886.0, 4889.0, 4905.0, 4920.0, 4978.0, 4986.0, 4988.0, 5058.0, 5066.0, 5099.0, 5173.0, 5179.0, 5411.0, 5530.0, 5579.0, 5581.0, 5594.0, 5604.0, 5618.0, 5621.0, 5649.0, 5791.0, 5795.0, 5797.0, 5800.0, 5801.0, 5865.0, 5879.0, 5999.0, 6000.0, 6014.0, 6092.0, 6262.0, 6263.0, 6323.0, 6326.0, 6327.0, 6331.0, 6334.0, 6456.0, 6511.0, 6546.0, 6547.0, 6616.0, 6732.0, 6843.0, 6844.0, 6854.0, 6857.0, 6860.0, 6863.0, 7074.0, 7162.0, 7345.0, 7416.0, 7531.0, 7533.0, 7782.0, 7881.0, 8001.0, 8395.0, 8454.0, 8470.0, 8526.0, 8648.0, 8745.0, 9079.0, 9162.0, 9228.0, 9312.0, 9369.0, 9475.0, 9515.0, 9620.0, 9677.0, 9732.0, 9747.0, 9781.0, 9890.0, 9899.0, 10079.0, 10125.0, 10313.0, 10409.0, 10486.0, 10487.0, 10580.0, 10788.0, 10825.0, 11122.0, 22854.0, 22865.0, 22871.0, 22950.0, 22987.0, 23093.0, 23136.0, 23240.0, 23327.0, 23329.0, 23380.0, 23426.0, 23504.0, 23507.0, 23596.0, 23765.0, 24141.0, 24145.0, 25769.0, 26034.0, 26037.0, 26960.0, 27012.0, 27020.0, 27151.0, 27346.0, 28965.0, 30819.0, 51429.0, 51606.0, 51761.0, 53616.0, 53826.0, 53942.0, 54102.0, 54112.0, 54737.0, 54769.0, 55188.0, 55359.0, 55800.0, 56172.0, 56479.0, 57144.0, 57282.0, 57369.0, 57492.0, 57512.0, 57552.0, 57554.0, 57586.0, 57620.0, 57709.0, 59283.0, 59339.0, 60412.0, 63928.0, 63982.0, 65981.0, 80144.0, 81539.0, 83698.0, 84189.0, 84539.0, 84570.0, 84918.0, 85397.0, 85477.0, 91624.0, 91752.0, 91947.0, 94120.0, 114786.0, 115827.0, 116443.0, 120114.0, 123872.0, 124274.0, 127700.0, 127833.0, 130074.0, 131034.0, 132112.0, 133308.0, 134111.0, 137970.0, 138255.0, 140735.0, 146802.0, 148281.0, 152330.0, 152831.0, 160851.0, 163882.0, 170850.0, 195814.0, 219844.0, 255101.0, 283455.0, 285175.0, 285513.0, 286046.0, 286207.0, 341359.0, 344838.0, 348980.0, 387680.0, 389072.0, 644139.0 
GO:0098978 CC 4.84e-26 61/1047   332/29107 D04 glutamatergic synapse                    88.0, 490.0, 793.0, 814.0, 1006.0, 1268.0, 1814.0, 1994.0, 1996.0, 2045.0, 2890.0, 2903.0, 2911.0, 2932.0, 2982.0, 2983.0, 3359.0, 3736.0, 3738.0, 3751.0, 5530.0, 5800.0, 5879.0, 6326.0, 6456.0, 6616.0, 6854.0, 6857.0, 7074.0, 7531.0, 8526.0, 8618.0, 8745.0, 9228.0, 9722.0, 9775.0, 9890.0, 9912.0, 10109.0, 22854.0, 22986.0, 23236.0, 23426.0, 26045.0, 27020.0, 27065.0, 27091.0, 53616.0, 53826.0, 54477.0, 64084.0, 80059.0, 81832.0, 83992.0, 84961.0, 116443.0, 140735.0, 148281.0, 347731.0, 401190.0, 729993.0 
GO:0005737 CC 9.96e-23 293/1047  4713/29107 D02 cytoplasm                                164.0, 165.0, 667.0, 808.0, 814.0, 828.0, 831.0, 835.0, 891.0, 898.0, 948.0, 1063.0, 1261.0, 1268.0, 1503.0, 1602.0, 1644.0, 1655.0, 1660.0, 1729.0, 1749.0, 1767.0, 1780.0, 1967.0, 1994.0, 1996.0, 2138.0, 2254.0, 2259.0, 2280.0, 2617.0, 2670.0, 2743.0, 2762.0, 2805.0, 2830.0, 2835.0, 2904.0, 2915.0, 2932.0, 2977.0, 3178.0, 3181.0, 3182.0, 3359.0, 3360.0, 3376.0, 3631.0, 3670.0, 3837.0, 3964.0, 4008.0, 4076.0, 4093.0, 4116.0, 4117.0, 4133.0, 4140.0, 4311.0, 4628.0, 4644.0, 4645.0, 4705.0, 4744.0, 4747.0, 4753.0, 4842.0, 4889.0, 5036.0, 5058.0, 5071.0, 5121.0, 5357.0, 5510.0, 5530.0, 5550.0, 5579.0, 5581.0, 5594.0, 5621.0, 5649.0, 5744.0, 5791.0, 5797.0, 5865.0, 5879.0, 5915.0, 5999.0, 6014.0, 6049.0, 6258.0, 6281.0, 6311.0, 6328.0, 6616.0, 6732.0, 6857.0, 6875.0, 7158.0, 7266.0, 7345.0, 7490.0, 7511.0, 7531.0, 7532.0, 7533.0, 7782.0, 7802.0, 7941.0, 8125.0, 8148.0, 8480.0, 8507.0, 8518.0, 8526.0, 8565.0, 8661.0, 8767.0, 8891.0, 8900.0, 8999.0, 9162.0, 9240.0, 9353.0, 9391.0, 9467.0, 9470.0, 9473.0, 9475.0, 9515.0, 9577.0, 9627.0, 9659.0, 9665.0, 9675.0, 9750.0, 9775.0, 9781.0, 9940.0, 10020.0, 10231.0, 10342.0, 10376.0, 10409.0, 10426.0, 10471.0, 10486.0, 10487.0, 10499.0, 10541.0, 10681.0, 10694.0, 10769.0, 10777.0, 10788.0, 10825.0, 11075.0, 11218.0, 11276.0, 22872.0, 22889.0, 22938.0, 22949.0, 22950.0, 22954.0, 23049.0, 23077.0, 23089.0, 23228.0, 23236.0, 23240.0, 23252.0, 23327.0, 23380.0, 23404.0, 23462.0, 23507.0, 23543.0, 23560.0, 23596.0, 25827.0, 25830.0, 25896.0, 26019.0, 26034.0, 26037.0, 26057.0, 26256.0, 26278.0, 26289.0, 26574.0, 27000.0, 27065.0, 27102.0, 29982.0, 30819.0, 51155.0, 51361.0, 51364.0, 51422.0, 51429.0, 51441.0, 51447.0, 53904.0, 54102.0, 54112.0, 54386.0, 54715.0, 54737.0, 55159.0, 55188.0, 55239.0, 55269.0, 55342.0, 55521.0, 55696.0, 55805.0, 56243.0, 56853.0, 56977.0, 57095.0, 57118.0, 57144.0, 57446.0, 57464.0, 57484.0, 57520.0, 57522.0, 57562.0, 57724.0, 57728.0, 58497.0, 59339.0, 60412.0, 60494.0, 63928.0, 64112.0, 64744.0, 65055.0, 65981.0, 66002.0, 79442.0, 79670.0, 79817.0, 79834.0, 80086.0, 83450.0, 83659.0, 83853.0, 83861.0, 83894.0, 84229.0, 84417.0, 84529.0, 84553.0, 84708.0, 85016.0, 85443.0, 85464.0, 85477.0, 91752.0, 91807.0, 91947.0, 114821.0, 114907.0, 115265.0, 122481.0, 123872.0, 126820.0, 127003.0, 127700.0, 132671.0, 133690.0, 136895.0, 138255.0, 144983.0, 151242.0, 160492.0, 160851.0, 201625.0, 219844.0, 221178.0, 255101.0, 257177.0, 259217.0, 283455.0, 339145.0, 340120.0, 345557.0, 375484.0, 389072.0, 399949.0, 401190.0 
GO:0030424 CC 1.61e-21 54/1047   318/29107 D05 axon                                     721.0, 793.0, 1630.0, 1644.0, 1996.0, 2044.0, 2566.0, 2572.0, 2617.0, 2917.0, 2932.0, 3359.0, 3738.0, 3739.0, 3745.0, 3747.0, 4311.0, 4345.0, 4741.0, 4744.0, 4747.0, 4988.0, 5058.0, 5594.0, 5800.0, 6049.0, 6323.0, 6326.0, 6328.0, 6334.0, 6546.0, 6547.0, 6857.0, 6860.0, 6863.0, 9162.0, 22876.0, 23057.0, 23077.0, 23095.0, 26047.0, 26115.0, 26278.0, 27020.0, 53616.0, 55219.0, 57586.0, 81539.0, 91624.0, 127833.0, 130074.0, 152330.0, 285175.0, 348980.0 
GO:0030425 CC 3.89e-21 62/1047   422/29107 D05 dendrite                                 721.0, 793.0, 1131.0, 1261.0, 1996.0, 2044.0, 2045.0, 2741.0, 2743.0, 2785.0, 2890.0, 2891.0, 2911.0, 2917.0, 2932.0, 3352.0, 3354.0, 3360.0, 3361.0, 3632.0, 3736.0, 3745.0, 3747.0, 3756.0, 3775.0, 4076.0, 4133.0, 4140.0, 4311.0, 4920.0, 4986.0, 4988.0, 5058.0, 5126.0, 5173.0, 5179.0, 5621.0, 5649.0, 6546.0, 6547.0, 7162.0, 8001.0, 9312.0, 9371.0, 9775.0, 9912.0, 10769.0, 22871.0, 22876.0, 23095.0, 23426.0, 26047.0, 26278.0, 27020.0, 27065.0, 51617.0, 57282.0, 57679.0, 64084.0, 85397.0, 85461.0, 348980.0 
GO:0045202 CC 4.28e-20 59/1047   403/29107 D03 synapse                                  721.0, 777.0, 785.0, 793.0, 1131.0, 1325.0, 2554.0, 2561.0, 2562.0, 2566.0, 2567.0, 2741.0, 2743.0, 2744.0, 3352.0, 3354.0, 3359.0, 3360.0, 3736.0, 3747.0, 3786.0, 4076.0, 4311.0, 4649.0, 4842.0, 4889.0, 6014.0, 6327.0, 6511.0, 6546.0, 6547.0, 6844.0, 6854.0, 6860.0, 6863.0, 7074.0, 8001.0, 9162.0, 10313.0, 22871.0, 23057.0, 23504.0, 26230.0, 27115.0, 30819.0, 55219.0, 56132.0, 56133.0, 57144.0, 57282.0, 57586.0, 57717.0, 60412.0, 85397.0, 116443.0, 118427.0, 341359.0, 345557.0, 729993.0 
GO:0014069 CC 4.75e-17 42/1047   247/29107 D04 postsynaptic density                     119.0, 2035.0, 2785.0, 2890.0, 2891.0, 2903.0, 2904.0, 3631.0, 3708.0, 3751.0, 4744.0, 4842.0, 4905.0, 5071.0, 5594.0, 5621.0, 6546.0, 6547.0, 6854.0, 8661.0, 9162.0, 9201.0, 9228.0, 9743.0, 9912.0, 10486.0, 22871.0, 23380.0, 23426.0, 26037.0, 27091.0, 29102.0, 54477.0, 57554.0, 57679.0, 59283.0, 81832.0, 85461.0, 116443.0, 140735.0, 642938.0, 729993.0 
GO:0008076 CC 1.85e-15 23/1047    77/29107 D07 voltage-gated potassium channel complex  808.0, 3736.0, 3738.0, 3739.0, 3741.0, 3745.0, 3747.0, 3751.0, 3756.0, 3760.0, 3775.0, 3776.0, 3778.0, 3786.0, 3788.0, 7881.0, 9312.0, 26047.0, 27012.0, 30819.0, 56479.0, 170850.0, 219527.0 
GO:0043005 CC 2.18e-15 47/1047   338/29107 D04 neuron projection                        287.0, 793.0, 2044.0, 2045.0, 2554.0, 2561.0, 2562.0, 2566.0, 2567.0, 2741.0, 2743.0, 2825.0, 2904.0, 2915.0, 3359.0, 4133.0, 4345.0, 4644.0, 4889.0, 4986.0, 4988.0, 5066.0, 5071.0, 5122.0, 5126.0, 5649.0, 5800.0, 6014.0, 6616.0, 6843.0, 6844.0, 6857.0, 8001.0, 8648.0, 8874.0, 9899.0, 10109.0, 11075.0, 22987.0, 23095.0, 23426.0, 64919.0, 116443.0, 132204.0, 135138.0, 344758.0, 401190.0 
GO:0005829 CC 7.78e-14 287/1047  5294/29107 D02 cytosol                                  27.0, 31.0, 88.0, 119.0, 164.0, 231.0, 273.0, 287.0, 372.0, 440.0, 526.0, 586.0, 667.0, 785.0, 793.0, 831.0, 835.0, 891.0, 898.0, 960.0, 1036.0, 1063.0, 1123.0, 1457.0, 1495.0, 1503.0, 1630.0, 1644.0, 1655.0, 1660.0, 1729.0, 1780.0, 1967.0, 1994.0, 1996.0, 2009.0, 2026.0, 2035.0, 2037.0, 2135.0, 2170.0, 2280.0, 2561.0, 2572.0, 2617.0, 2618.0, 2670.0, 2744.0, 2762.0, 2766.0, 2805.0, 2932.0, 3187.0, 3376.0, 3631.0, 3736.0, 3837.0, 3899.0, 3939.0, 3964.0, 4008.0, 4076.0, 4093.0, 4121.0, 4133.0, 4140.0, 4144.0, 4522.0, 4602.0, 4628.0, 4644.0, 4649.0, 4747.0, 4842.0, 4905.0, 4986.0, 5058.0, 5071.0, 5121.0, 5521.0, 5530.0, 5550.0, 5579.0, 5581.0, 5594.0, 5604.0, 5621.0, 5707.0, 5744.0, 5801.0, 5865.0, 5879.0, 5887.0, 5937.0, 5999.0, 6000.0, 6311.0, 6430.0, 6456.0, 6616.0, 6634.0, 6732.0, 6775.0, 6843.0, 6844.0, 7074.0, 7111.0, 7266.0, 7345.0, 7447.0, 7458.0, 7490.0, 7511.0, 7531.0, 7532.0, 7533.0, 7881.0, 8027.0, 8395.0, 8454.0, 8518.0, 8526.0, 8538.0, 8565.0, 8618.0, 8622.0, 8648.0, 8661.0, 8672.0, 8767.0, 8867.0, 8874.0, 8891.0, 8900.0, 8916.0, 8932.0, 8945.0, 9054.0, 9061.0, 9162.0, 9182.0, 9240.0, 9371.0, 9372.0, 9462.0, 9470.0, 9475.0, 9577.0, 9611.0, 9627.0, 9639.0, 9677.0, 9688.0, 9722.0, 9732.0, 9743.0, 9775.0, 9851.0, 9859.0, 9912.0, 9940.0, 9972.0, 9980.0, 10020.0, 10109.0, 10125.0, 10342.0, 10426.0, 10564.0, 10580.0, 10625.0, 10681.0, 10694.0, 10765.0, 10769.0, 10788.0, 10846.0, 10953.0, 10962.0, 10980.0, 11075.0, 11164.0, 11218.0, 22872.0, 22930.0, 22954.0, 22974.0, 23049.0, 23057.0, 23089.0, 23093.0, 23136.0, 23195.0, 23236.0, 23252.0, 23261.0, 23327.0, 23329.0, 23332.0, 23380.0, 23404.0, 23426.0, 23438.0, 23543.0, 23560.0, 25830.0, 26005.0, 26019.0, 26230.0, 26249.0, 26256.0, 26289.0, 26960.0, 27000.0, 27115.0, 27229.0, 27324.0, 29102.0, 51067.0, 51230.0, 51361.0, 51422.0, 51429.0, 51441.0, 51560.0, 51602.0, 51606.0, 51651.0, 51729.0, 51759.0, 54386.0, 54477.0, 54737.0, 55054.0, 55175.0, 55188.0, 55214.0, 55239.0, 55521.0, 55703.0, 57144.0, 57464.0, 57492.0, 57498.0, 57522.0, 57554.0, 57569.0, 57679.0, 57709.0, 58497.0, 60412.0, 64112.0, 65981.0, 79670.0, 79841.0, 79887.0, 80254.0, 81565.0, 83732.0, 84961.0, 91807.0, 92749.0, 95681.0, 114907.0, 115827.0, 122481.0, 123775.0, 123872.0, 135138.0, 140735.0, 144423.0, 148281.0, 160518.0, 196513.0, 200403.0, 219844.0, 219988.0, 221178.0, 283209.0, 283455.0, 284252.0, 286207.0, 375298.0, 387680.0, 389421.0, 440275.0, 644150.0 
GO:0099061 CC 3.69e-13 17/1047    48/29107 D08 integral component of postsynaptic density membrane 1630.0, 1814.0, 2045.0, 2890.0, 2903.0, 5800.0, 9890.0, 22865.0, 22986.0, 26045.0, 27020.0, 53616.0, 64084.0, 80059.0, 81832.0, 347731.0, 729993.0 
GO:0016020 CC 7.07e-12 139/1047  2127/29107 D02 membrane                                 164.0, 291.0, 372.0, 481.0, 488.0, 490.0, 667.0, 831.0, 835.0, 891.0, 948.0, 954.0, 956.0, 1503.0, 1655.0, 1660.0, 1967.0, 1994.0, 1996.0, 2026.0, 2153.0, 2180.0, 2280.0, 2348.0, 2591.0, 3074.0, 3178.0, 3181.0, 3187.0, 3192.0, 3360.0, 3371.0, 3376.0, 3608.0, 3632.0, 3708.0, 3747.0, 3837.0, 3918.0, 3939.0, 3964.0, 4076.0, 4121.0, 4345.0, 4522.0, 4644.0, 4889.0, 5036.0, 5066.0, 5122.0, 5126.0, 5411.0, 5550.0, 5707.0, 5879.0, 6262.0, 6311.0, 6326.0, 6511.0, 6546.0, 6547.0, 6616.0, 6844.0, 7074.0, 7111.0, 7162.0, 7266.0, 7357.0, 7416.0, 7447.0, 7458.0, 7531.0, 7532.0, 8526.0, 8661.0, 9353.0, 9371.0, 9583.0, 9611.0, 9665.0, 9688.0, 9732.0, 9775.0, 9868.0, 9899.0, 9972.0, 10125.0, 10426.0, 10564.0, 10825.0, 10953.0, 11075.0, 11218.0, 22986.0, 23077.0, 23195.0, 23240.0, 23332.0, 23392.0, 23420.0, 23560.0, 24145.0, 25827.0, 26047.0, 26057.0, 26156.0, 26230.0, 26960.0, 27075.0, 27229.0, 29889.0, 51602.0, 51651.0, 54477.0, 55254.0, 57003.0, 57498.0, 57552.0, 57679.0, 59339.0, 60412.0, 65055.0, 79815.0, 81553.0, 95681.0, 114786.0, 114815.0, 116443.0, 130733.0, 140735.0, 145447.0, 146802.0, 152519.0, 163882.0, 196513.0, 253782.0, 286046.0, 375056.0, 100133941.0 
GO:0098794 CC 1.53e-11 21/1047    94/29107 D02 postsynapse                              814.0, 1994.0, 2554.0, 2566.0, 2567.0, 2891.0, 2932.0, 5621.0, 5879.0, 6546.0, 6547.0, 6616.0, 8874.0, 9118.0, 22871.0, 22930.0, 23236.0, 57282.0, 91752.0, 140735.0, 401190.0 
GO:0043204 CC 1.65e-11 27/1047   158/29107 D02 perikaryon                               1261.0, 1996.0, 2026.0, 2741.0, 3361.0, 3736.0, 3745.0, 3747.0, 3751.0, 3756.0, 3775.0, 4986.0, 4988.0, 5066.0, 5126.0, 5179.0, 5274.0, 5594.0, 6547.0, 7881.0, 8001.0, 9312.0, 23426.0, 26047.0, 26230.0, 57282.0, 85397.0 
GO:0005887 CC 8.04e-11 100/1047  1403/29107 D04 integral component of plasma membrane    187.0, 291.0, 488.0, 490.0, 783.0, 948.0, 960.0, 1131.0, 1268.0, 1812.0, 1814.0, 2044.0, 2045.0, 2150.0, 2554.0, 2561.0, 2562.0, 2566.0, 2567.0, 2741.0, 2743.0, 2825.0, 2830.0, 2835.0, 2845.0, 2891.0, 2898.0, 2903.0, 2904.0, 2911.0, 2915.0, 2917.0, 3352.0, 3354.0, 3359.0, 3360.0, 3361.0, 3736.0, 3739.0, 3741.0, 3747.0, 3751.0, 3756.0, 3775.0, 3776.0, 3786.0, 3815.0, 4311.0, 4345.0, 4886.0, 4889.0, 4920.0, 4986.0, 4988.0, 5099.0, 5795.0, 5797.0, 5800.0, 6326.0, 6511.0, 6546.0, 6547.0, 6843.0, 6844.0, 7162.0, 7348.0, 8001.0, 8745.0, 9201.0, 9293.0, 9369.0, 9723.0, 9890.0, 9953.0, 11122.0, 22871.0, 23507.0, 23596.0, 23765.0, 25769.0, 27012.0, 27075.0, 29967.0, 54112.0, 56132.0, 56133.0, 56144.0, 56147.0, 56172.0, 56479.0, 57586.0, 57717.0, 81539.0, 84189.0, 84539.0, 84570.0, 131566.0, 219527.0, 344758.0, 348980.0 
GO:0043197 CC 8.04e-11 26/1047   157/29107 D06 dendritic spine                          88.0, 793.0, 1812.0, 2890.0, 2891.0, 2903.0, 3739.0, 3751.0, 4842.0, 5530.0, 5800.0, 5879.0, 6546.0, 6547.0, 7074.0, 9162.0, 9371.0, 9743.0, 9912.0, 10564.0, 22871.0, 26037.0, 26115.0, 57679.0, 83992.0, 91752.0 
GO:0005930 CC 8.95e-11 22/1047   113/29107 D02 axoneme                                  1063.0, 1767.0, 1770.0, 4117.0, 7802.0, 8701.0, 9576.0, 25790.0, 26074.0, 55054.0, 55130.0, 55329.0, 64446.0, 83450.0, 85478.0, 92749.0, 93233.0, 123872.0, 146845.0, 196385.0, 257236.0, 345895.0 
GO:0098982 CC 9.12e-11 17/1047    65/29107 D04 GABA-ergic synapse                       490.0, 793.0, 1268.0, 1814.0, 2554.0, 2561.0, 2566.0, 2567.0, 2743.0, 2982.0, 3751.0, 5800.0, 22865.0, 23236.0, 26045.0, 27020.0, 53942.0 
GO:0030672 CC 9.54e-11 18/1047    74/29107 D08 synaptic vesicle membrane                273.0, 808.0, 2572.0, 2890.0, 6456.0, 6843.0, 6844.0, 6854.0, 6857.0, 9162.0, 9899.0, 22987.0, 24141.0, 79772.0, 127833.0, 132204.0, 133308.0, 148281.0 
GO:0031514 CC 3.85e-10 20/1047   100/29107 D05 motile cilium                            1767.0, 1770.0, 4117.0, 7802.0, 8701.0, 26074.0, 26256.0, 55329.0, 57728.0, 83450.0, 83659.0, 83853.0, 84229.0, 85016.0, 85478.0, 92749.0, 122481.0, 200162.0, 345895.0, 387885.0 
GO:0043025 CC 6.75e-10 39/1047   354/29107 D03 neuronal cell body                       793.0, 1644.0, 2044.0, 2045.0, 2741.0, 2890.0, 2891.0, 3359.0, 3736.0, 3776.0, 4133.0, 4311.0, 4345.0, 4920.0, 5173.0, 5179.0, 5274.0, 6456.0, 6546.0, 6547.0, 6860.0, 6863.0, 7074.0, 7345.0, 8507.0, 8874.0, 9312.0, 9481.0, 9627.0, 9775.0, 11075.0, 22876.0, 26047.0, 57282.0, 57679.0, 81539.0, 85461.0, 91752.0, 116443.0 
GO:0045211 CC 9.98e-10 23/1047   139/29107 D05 postsynaptic membrane                    287.0, 1131.0, 2562.0, 2566.0, 2567.0, 2741.0, 2743.0, 2898.0, 2904.0, 2917.0, 3745.0, 3747.0, 3751.0, 3778.0, 8001.0, 23380.0, 23426.0, 27065.0, 57528.0, 64084.0, 116443.0, 386617.0, 729993.0 
GO:0099056 CC 4.72e-09 14/1047    54/29107 D06 integral component of presynaptic membrane 490.0, 1007.0, 1268.0, 2741.0, 3359.0, 3736.0, 3738.0, 3756.0, 3760.0, 4986.0, 4988.0, 6326.0, 8745.0, 53826.0 
GO:0005874 CC 1.21e-08 33/1047   298/29107 D06 microtubule                              1767.0, 1770.0, 1780.0, 2009.0, 4133.0, 4920.0, 6546.0, 6547.0, 7074.0, 8661.0, 8701.0, 8867.0, 9371.0, 9576.0, 9859.0, 10376.0, 10694.0, 23093.0, 23095.0, 27019.0, 27229.0, 51361.0, 55346.0, 55567.0, 64446.0, 80086.0, 81565.0, 83659.0, 140735.0, 196385.0, 200162.0, 201625.0, 642273.0 
GO:0030018 CC 4.34e-08 20/1047   130/29107 D02 Z disc                                   88.0, 287.0, 667.0, 776.0, 2280.0, 3741.0, 5058.0, 5530.0, 6262.0, 6263.0, 6323.0, 6331.0, 6334.0, 6546.0, 8470.0, 9722.0, 55800.0, 91624.0, 91977.0, 114907.0 
GO:0098685 CC 1.04e-07 15/1047    78/29107 D04 Schaffer collateral - CA1 synapse        1630.0, 2045.0, 2911.0, 2915.0, 3708.0, 4744.0, 4747.0, 5530.0, 6456.0, 6854.0, 9118.0, 22854.0, 26045.0, 27020.0, 84961.0 
GO:0005856 CC 1.96e-07 37/1047   401/29107 D05 cytoskeleton                             88.0, 119.0, 287.0, 1996.0, 2035.0, 2037.0, 2904.0, 4744.0, 4842.0, 5521.0, 5594.0, 5879.0, 6616.0, 7111.0, 7266.0, 8507.0, 8767.0, 9475.0, 9750.0, 10409.0, 10625.0, 11218.0, 23136.0, 26128.0, 26249.0, 26256.0, 27019.0, 29114.0, 55521.0, 57728.0, 83861.0, 83894.0, 84229.0, 85016.0, 85464.0, 127003.0, 256309.0 
GO:0030659 CC 3.87e-07 18/1047   122/29107 D05 cytoplasmic vesicle membrane             164.0, 2554.0, 2561.0, 2562.0, 2566.0, 2903.0, 3708.0, 4645.0, 6262.0, 6263.0, 9467.0, 10947.0, 23057.0, 23095.0, 24141.0, 51429.0, 51617.0, 441061.0 
GO:0099055 CC 4.09e-07 11/1047    45/29107 D06 integral component of postsynaptic membrane 1007.0, 3359.0, 3736.0, 3738.0, 4986.0, 4988.0, 6546.0, 6547.0, 22871.0, 27091.0, 53826.0 
GO:0005654 CC 4.14e-07 194/1047  3805/29107 D02 nucleoplasm                              231.0, 490.0, 667.0, 814.0, 862.0, 891.0, 898.0, 1004.0, 1063.0, 1457.0, 1477.0, 1655.0, 1660.0, 1994.0, 2037.0, 2135.0, 2138.0, 2805.0, 2825.0, 2932.0, 3131.0, 3178.0, 3181.0, 3182.0, 3187.0, 3192.0, 3376.0, 3608.0, 3631.0, 3642.0, 3837.0, 3899.0, 4013.0, 4093.0, 4116.0, 4236.0, 4602.0, 4842.0, 4986.0, 5058.0, 5126.0, 5530.0, 5579.0, 5594.0, 5707.0, 5744.0, 5887.0, 5915.0, 5929.0, 6049.0, 6117.0, 6258.0, 6323.0, 6331.0, 6430.0, 6546.0, 6634.0, 6732.0, 6775.0, 6875.0, 7068.0, 7091.0, 7158.0, 7259.0, 7266.0, 7345.0, 7490.0, 7799.0, 8125.0, 8148.0, 8454.0, 8480.0, 8507.0, 8526.0, 8538.0, 8648.0, 8661.0, 8812.0, 8900.0, 8932.0, 8945.0, 8999.0, 9054.0, 9079.0, 9240.0, 9467.0, 9480.0, 9555.0, 9577.0, 9611.0, 9620.0, 9627.0, 9646.0, 9743.0, 9775.0, 9815.0, 9913.0, 9933.0, 9972.0, 10038.0, 10109.0, 10199.0, 10499.0, 10541.0, 10625.0, 10694.0, 10762.0, 10765.0, 10885.0, 10946.0, 10951.0, 10962.0, 10980.0, 11218.0, 22843.0, 22889.0, 22938.0, 22950.0, 22974.0, 22976.0, 23049.0, 23077.0, 23089.0, 23195.0, 23327.0, 23380.0, 23392.0, 23404.0, 23435.0, 23462.0, 23543.0, 23560.0, 25790.0, 25896.0, 26057.0, 26097.0, 26256.0, 26574.0, 27000.0, 27042.0, 27086.0, 27324.0, 29102.0, 29982.0, 51155.0, 51230.0, 51422.0, 51447.0, 51602.0, 51729.0, 51759.0, 51761.0, 54386.0, 54477.0, 54700.0, 54737.0, 55102.0, 55122.0, 55159.0, 55214.0, 55239.0, 55269.0, 55339.0, 55696.0, 55703.0, 56853.0, 57050.0, 57144.0, 57492.0, 57554.0, 57709.0, 58508.0, 65260.0, 65981.0, 79670.0, 80273.0, 83732.0, 84060.0, 84321.0, 92105.0, 114907.0, 123169.0, 123775.0, 134111.0, 138046.0, 140733.0, 163126.0, 200403.0, 221178.0, 259282.0, 284252.0, 345895.0, 375298.0, 389421.0 
GO:0043679 CC 5.71e-07 12/1047    56/29107 D03 axon terminus                            1006.0, 2571.0, 2805.0, 3736.0, 4986.0, 5173.0, 5179.0, 6546.0, 6547.0, 7162.0, 57282.0, 85461.0 
GO:0097729 CC 6.57e-07  7/1047    16/29107 D06 9+2 motile cilium                        1767.0, 1770.0, 7802.0, 8701.0, 25790.0, 27019.0, 146845.0 
GO:0005813 CC 7.28e-07 43/1047   528/29107 D03 centrosome                               808.0, 891.0, 898.0, 1063.0, 1660.0, 2932.0, 3192.0, 4117.0, 4236.0, 8874.0, 8999.0, 9371.0, 9475.0, 9639.0, 9659.0, 9688.0, 9851.0, 9859.0, 10426.0, 10580.0, 10694.0, 10769.0, 23093.0, 23332.0, 23392.0, 26005.0, 27019.0, 27229.0, 51361.0, 57554.0, 57562.0, 57679.0, 60494.0, 65981.0, 79989.0, 80254.0, 81565.0, 95681.0, 123169.0, 136895.0, 140735.0, 219844.0, 259282.0 
GO:0030286 CC 8.27e-07  8/1047    23/29107 D03 dynein complex                           1767.0, 1770.0, 7802.0, 8701.0, 55567.0, 140735.0, 196385.0, 201625.0 
GO:0001518 CC 1.08e-06  7/1047    17/29107 D07 voltage-gated sodium channel complex     6323.0, 6326.0, 6327.0, 6328.0, 6331.0, 6334.0, 55800.0 
GO:0098839 CC 1.10e-06 10/1047    40/29107 D06 postsynaptic density membrane            88.0, 2891.0, 2903.0, 2904.0, 2911.0, 2915.0, 3756.0, 27091.0, 59283.0, 81832.0 
GO:0070382 CC 2.39e-06  8/1047    26/29107 D08 exocytic vesicle                         3479.0, 6857.0, 6860.0, 57586.0, 94120.0, 127833.0, 148281.0, 341359.0 
GO:0008021 CC 2.57e-06 17/1047   125/29107 D09 synaptic vesicle                         273.0, 1644.0, 2903.0, 4311.0, 5865.0, 6616.0, 6844.0, 6857.0, 7416.0, 9627.0, 9892.0, 9899.0, 22987.0, 23095.0, 81565.0, 83992.0, 115827.0 
GO:0014704 CC 3.52e-06 10/1047    45/29107 D06 intercalated disc                        287.0, 481.0, 1495.0, 1829.0, 3741.0, 5058.0, 6326.0, 6331.0, 6546.0, 7533.0 
GO:0099060 CC 5.97e-06  8/1047    29/29107 D07 integral component of postsynaptic specialization membrane 2554.0, 2561.0, 2741.0, 3361.0, 3751.0, 22865.0, 22871.0, 26045.0 
GO:0042734 CC 5.98e-06 11/1047    58/29107 D05 presynaptic membrane                     2572.0, 2898.0, 2903.0, 3736.0, 3747.0, 6616.0, 6857.0, 9627.0, 27020.0, 57528.0, 386617.0 
GO:0005883 CC 6.66e-06  5/1047     9/29107 D07 neurofilament                            4741.0, 4744.0, 4747.0, 9118.0, 9228.0 
GO:0016021 CC 6.97e-06 176/1047  3536/29107 D03 integral component of membrane           488.0, 526.0, 667.0, 771.0, 954.0, 956.0, 1004.0, 1005.0, 1006.0, 1010.0, 1016.0, 1040.0, 1047.0, 1829.0, 2135.0, 2180.0, 2222.0, 2591.0, 2741.0, 2849.0, 2917.0, 3568.0, 3708.0, 3736.0, 3738.0, 3739.0, 3741.0, 3745.0, 3747.0, 3751.0, 3775.0, 3778.0, 3786.0, 3788.0, 4072.0, 4121.0, 4311.0, 4649.0, 4986.0, 5066.0, 5618.0, 5791.0, 5800.0, 5801.0, 6092.0, 6263.0, 6331.0, 6334.0, 6713.0, 7348.0, 7357.0, 7782.0, 8526.0, 8604.0, 9312.0, 9481.0, 9620.0, 9781.0, 9868.0, 9899.0, 10079.0, 10313.0, 10953.0, 11061.0, 11122.0, 22986.0, 22987.0, 23240.0, 23341.0, 23420.0, 23596.0, 24141.0, 24145.0, 25758.0, 25907.0, 26047.0, 26290.0, 27012.0, 27065.0, 27346.0, 28965.0, 29967.0, 51046.0, 51617.0, 51761.0, 53616.0, 55061.0, 55076.0, 55219.0, 55254.0, 55359.0, 55800.0, 55831.0, 56132.0, 56133.0, 56172.0, 56479.0, 57282.0, 57369.0, 57484.0, 57498.0, 57512.0, 57552.0, 57620.0, 57633.0, 57709.0, 57717.0, 63917.0, 63982.0, 64420.0, 65055.0, 66002.0, 79762.0, 79772.0, 79815.0, 80144.0, 81539.0, 81849.0, 83698.0, 84302.0, 84553.0, 84570.0, 84689.0, 84918.0, 92370.0, 114569.0, 114786.0, 114815.0, 116443.0, 120114.0, 120939.0, 121551.0, 124274.0, 127833.0, 130074.0, 130733.0, 132112.0, 133308.0, 137970.0, 138255.0, 146802.0, 148281.0, 151556.0, 152519.0, 152831.0, 160518.0, 163882.0, 170850.0, 195814.0, 203197.0, 222008.0, 222537.0, 253152.0, 253782.0, 254887.0, 255101.0, 259236.0, 260293.0, 266722.0, 283521.0, 285533.0, 286046.0, 337876.0, 340146.0, 341359.0, 341880.0, 344838.0, 375056.0, 399474.0, 399947.0, 400120.0, 408263.0, 441061.0, 442117.0, 644139.0, 729515.0 
GO:0005929 CC 7.83e-06 22/1047   210/29107 D04 cilium                                   1812.0, 4117.0, 7802.0, 9371.0, 10694.0, 23093.0, 23329.0, 27019.0, 54112.0, 57728.0, 79989.0, 83853.0, 83861.0, 93233.0, 95681.0, 140735.0, 201625.0, 219844.0, 220136.0, 257177.0, 389799.0, 399949.0 
GO:0048471 CC 8.70e-06 50/1047   713/29107 D02 perinuclear region of cytoplasm          164.0, 231.0, 488.0, 1063.0, 1780.0, 2009.0, 2044.0, 2572.0, 2591.0, 3624.0, 3708.0, 3741.0, 3756.0, 3788.0, 3918.0, 4212.0, 4842.0, 5066.0, 5071.0, 5581.0, 5797.0, 5801.0, 5865.0, 6263.0, 6311.0, 6331.0, 6456.0, 6547.0, 6616.0, 6696.0, 6844.0, 7458.0, 8125.0, 8470.0, 8867.0, 9722.0, 10079.0, 10564.0, 10980.0, 11075.0, 11276.0, 22872.0, 23560.0, 26019.0, 57724.0, 83698.0, 114569.0, 115827.0, 130074.0, 375298.0 
GO:0042383 CC 1.55e-05 14/1047   101/29107 D04 sarcolemma                               287.0, 481.0, 3745.0, 4842.0, 4988.0, 5530.0, 6262.0, 6263.0, 6331.0, 6546.0, 6547.0, 9722.0, 23336.0, 28965.0 
GO:0036157 CC 2.30e-05  5/1047    11/29107 D05 outer dynein arm                         1767.0, 1770.0, 27019.0, 64446.0, 93233.0 
GO:0005634 CC 2.36e-05 247/1047  5371/29107 D05 nucleus                                  165.0, 667.0, 793.0, 808.0, 814.0, 835.0, 862.0, 891.0, 898.0, 1063.0, 1457.0, 1602.0, 1655.0, 1660.0, 1729.0, 1749.0, 1750.0, 1780.0, 1994.0, 2138.0, 2259.0, 2302.0, 2348.0, 2805.0, 2911.0, 2932.0, 3131.0, 3178.0, 3181.0, 3182.0, 3187.0, 3192.0, 3608.0, 3631.0, 3642.0, 3670.0, 3776.0, 3837.0, 3899.0, 3939.0, 4008.0, 4015.0, 4093.0, 4116.0, 4117.0, 4212.0, 4236.0, 4602.0, 4628.0, 4842.0, 5036.0, 5071.0, 5090.0, 5121.0, 5178.0, 5510.0, 5550.0, 5579.0, 5581.0, 5594.0, 5604.0, 5621.0, 5707.0, 5791.0, 5887.0, 5915.0, 5929.0, 5937.0, 5999.0, 6014.0, 6049.0, 6117.0, 6447.0, 6634.0, 6732.0, 7068.0, 7074.0, 7091.0, 7158.0, 7259.0, 7325.0, 7416.0, 7490.0, 7531.0, 7799.0, 8125.0, 8148.0, 8470.0, 8480.0, 8507.0, 8518.0, 8538.0, 8648.0, 8812.0, 8900.0, 8932.0, 8999.0, 9054.0, 9079.0, 9162.0, 9473.0, 9475.0, 9480.0, 9555.0, 9576.0, 9577.0, 9611.0, 9659.0, 9690.0, 9722.0, 9775.0, 9878.0, 9913.0, 10038.0, 10109.0, 10231.0, 10409.0, 10499.0, 10541.0, 10580.0, 10681.0, 10765.0, 10769.0, 10946.0, 10951.0, 10953.0, 11164.0, 11218.0, 22843.0, 22889.0, 22938.0, 22954.0, 22974.0, 22976.0, 23040.0, 23049.0, 23077.0, 23093.0, 23195.0, 23236.0, 23261.0, 23270.0, 23392.0, 23404.0, 23435.0, 23462.0, 23543.0, 23560.0, 25790.0, 25896.0, 26019.0, 26057.0, 26097.0, 26098.0, 26150.0, 26256.0, 26278.0, 26574.0, 27000.0, 27065.0, 27086.0, 27324.0, 29102.0, 29114.0, 29889.0, 51155.0, 51422.0, 51441.0, 51447.0, 51729.0, 54112.0, 54386.0, 54700.0, 54715.0, 54737.0, 55122.0, 55159.0, 55206.0, 55219.0, 55269.0, 55339.0, 55342.0, 55696.0, 56256.0, 56853.0, 56956.0, 56977.0, 56980.0, 57050.0, 57095.0, 57118.0, 57496.0, 57541.0, 57679.0, 58497.0, 58508.0, 59339.0, 63928.0, 64641.0, 64919.0, 65243.0, 79365.0, 79698.0, 79817.0, 80034.0, 81566.0, 83659.0, 84498.0, 84529.0, 85397.0, 85443.0, 85453.0, 90529.0, 91752.0, 92105.0, 93986.0, 114821.0, 114907.0, 123169.0, 128344.0, 128553.0, 134111.0, 135138.0, 138046.0, 140733.0, 140735.0, 140883.0, 151126.0, 153527.0, 153643.0, 163126.0, 195814.0, 196513.0, 219844.0, 256309.0, 257068.0, 259217.0, 284252.0, 284370.0, 340120.0, 378938.0, 388610.0, 389136.0, 401190.0, 642273.0, 647309.0, 100131390.0 
GO:0030285 CC 2.70e-05  8/1047    35/29107 D05 integral component of synaptic vesicle membrane 490.0, 4986.0, 6843.0, 6844.0, 6857.0, 6860.0, 22987.0, 132204.0 
GO:0071013 CC 5.16e-05 12/1047    85/29107 D04 catalytic step 2 spliceosome             1655.0, 3178.0, 3181.0, 3187.0, 3192.0, 4116.0, 5411.0, 6634.0, 9775.0, 10946.0, 22938.0, 55696.0 
GO:0034705 CC 5.34e-05  4/1047     7/29107 D06 potassium channel complex                3741.0, 3775.0, 7881.0, 30819.0 
GO:0044305 CC 5.36e-05  6/1047    20/29107 D04 calyx of Held                            793.0, 2741.0, 3736.0, 3738.0, 3776.0, 5579.0 
GO:0044306 CC 5.36e-05  6/1047    20/29107 D02 neuron projection terminus               4311.0, 6844.0, 6857.0, 6860.0, 7345.0, 55219.0 
GO:0055037 CC 5.38e-05 15/1047   127/29107 D08 recycling endosome                       164.0, 287.0, 1780.0, 2890.0, 3775.0, 4644.0, 4645.0, 9182.0, 9896.0, 9912.0, 10079.0, 10564.0, 22876.0, 27229.0, 79772.0 
GO:0032590 CC 5.95e-05  7/1047    29/29107 D06 dendrite membrane                        2554.0, 2566.0, 2567.0, 3745.0, 3747.0, 4988.0, 24141.0 
GO:0097060 CC 7.52e-05  7/1047    30/29107 D04 synaptic membrane                        1006.0, 2890.0, 2903.0, 2904.0, 3775.0, 8867.0, 9162.0 
GO:0005858 CC 9.10e-05  5/1047    14/29107 D04 axonemal dynein complex                  55567.0, 64446.0, 85478.0, 92749.0, 126820.0 
GO:0016342 CC 9.42e-05  7/1047    31/29107 D04 catenin complex                          1004.0, 1005.0, 1006.0, 1007.0, 1010.0, 1016.0, 1495.0 
GO:0061202 CC 1.04e-04  4/1047     8/29107 D08 clathrin-sculpted gamma-aminobutyric acid transport vesicle membrane 2571.0, 2572.0, 6844.0, 6857.0 
GO:0030673 CC 1.33e-04  5/1047    15/29107 D06 axolemma                                 3747.0, 3756.0, 6092.0, 23136.0, 26047.0 
GO:0036464 CC 1.50e-04 11/1047    81/29107 D06 cytoplasmic ribonucleoprotein granule    1660.0, 1780.0, 3192.0, 5879.0, 9118.0, 9475.0, 9627.0, 26019.0, 26097.0, 51441.0, 219988.0 
GO:0043194 CC 1.87e-04  5/1047    16/29107 D02 axon initial segment                     1261.0, 3786.0, 4133.0, 6334.0, 57554.0 
GO:0032281 CC 2.65e-04  6/1047    26/29107 D07 AMPA glutamate receptor complex          2890.0, 2891.0, 27091.0, 59283.0, 118427.0, 729993.0 
GO:0044224 CC 2.94e-04  4/1047    10/29107 D02 juxtaparanode region of axon             3736.0, 7881.0, 23136.0, 26047.0 
GO:0005891 CC 3.30e-04  6/1047    27/29107 D07 voltage-gated calcium channel complex    776.0, 777.0, 783.0, 785.0, 55799.0, 59283.0 
GO:0015629 CC 3.60e-04 21/1047   246/29107 D06 actin cytoskeleton                       27.0, 31.0, 273.0, 1268.0, 1495.0, 1660.0, 4644.0, 4645.0, 8470.0, 8538.0, 9480.0, 9743.0, 10109.0, 10788.0, 26037.0, 79834.0, 85477.0, 91624.0, 91807.0, 91977.0, 160851.0 
GO:0009986 CC 4.07e-04 38/1047   579/29107 D02 cell surface                             948.0, 960.0, 1829.0, 2348.0, 2890.0, 2903.0, 2904.0, 3192.0, 3736.0, 3741.0, 3756.0, 3776.0, 3786.0, 4008.0, 4072.0, 4311.0, 4345.0, 4920.0, 5066.0, 5618.0, 5621.0, 5795.0, 6092.0, 6331.0, 7162.0, 10788.0, 11122.0, 22871.0, 26047.0, 27020.0, 55966.0, 64084.0, 84189.0, 131566.0, 132112.0, 137970.0, 221806.0, 100133941.0 
GO:0032809 CC 4.08e-04  6/1047    28/29107 D03 neuronal cell body membrane              490.0, 3745.0, 3747.0, 3751.0, 9312.0, 85397.0 
GO:0032279 CC 4.40e-04  3/1047     5/29107 D05 asymmetric synapse                       2891.0, 2917.0, 10564.0 
GO:1902711 CC 4.55e-04  5/1047    19/29107 D04 GABA-A receptor complex                  2554.0, 2561.0, 2562.0, 2566.0, 2567.0 
GO:0005794 CC 4.74e-04 57/1047   988/29107 D05 Golgi apparatus                          164.0, 948.0, 960.0, 2150.0, 2591.0, 3361.0, 3741.0, 4121.0, 4905.0, 4988.0, 5071.0, 5581.0, 5594.0, 5604.0, 5621.0, 5744.0, 5865.0, 6311.0, 6696.0, 6857.0, 7799.0, 8538.0, 9583.0, 9659.0, 9665.0, 9732.0, 9743.0, 9781.0, 10125.0, 10313.0, 10564.0, 10947.0, 11075.0, 11276.0, 22871.0, 22930.0, 23057.0, 23327.0, 23332.0, 26047.0, 26290.0, 26574.0, 51560.0, 51617.0, 51761.0, 55214.0, 63917.0, 80129.0, 84912.0, 92370.0, 114815.0, 118427.0, 254887.0, 340146.0, 375298.0, 389072.0, 442117.0 
GO:0016363 CC 6.60e-04 12/1047   111/29107 D02 nuclear matrix                           862.0, 1063.0, 3181.0, 3192.0, 4602.0, 6732.0, 8507.0, 10409.0, 10580.0, 22938.0, 22976.0, 55269.0 
GO:0030315 CC 6.85e-04  7/1047    42/29107 D02 T-tubule                                 287.0, 481.0, 3760.0, 6326.0, 6331.0, 6546.0, 9722.0 
GO:0060076 CC 8.67e-04  6/1047    32/29107 D04 excitatory synapse                       2890.0, 2891.0, 6857.0, 22871.0, 26045.0, 81832.0 
GO:0072686 CC 9.06e-04 12/1047   115/29107 D06 mitotic spindle                          1729.0, 2009.0, 2035.0, 3192.0, 4117.0, 5594.0, 9611.0, 9859.0, 22974.0, 23332.0, 55689.0, 57520.0 
GO:0016529 CC 9.14e-04  7/1047    44/29107 D06 sarcoplasmic reticulum                   488.0, 2280.0, 3708.0, 4842.0, 6262.0, 6263.0, 55214.0 
GO:0005802 CC 9.35e-04 16/1047   182/29107 D04 trans-Golgi network                      4311.0, 5066.0, 5879.0, 6311.0, 6616.0, 6844.0, 9980.0, 10079.0, 10564.0, 23057.0, 26960.0, 51429.0, 54715.0, 128344.0, 157807.0, 163882.0 
GO:0098793 CC 1.03e-03 11/1047   101/29107 D02 presynapse                               783.0, 4311.0, 5071.0, 7532.0, 8618.0, 8867.0, 10681.0, 22871.0, 51560.0, 84961.0, 91752.0 
GO:0032839 CC 1.03e-03  6/1047    33/29107 D06 dendrite cytoplasm                       3192.0, 4133.0, 4988.0, 5594.0, 7881.0, 9371.0 
GO:0031901 CC 1.07e-03 15/1047   167/29107 D07 early endosome membrane                  2890.0, 3631.0, 3756.0, 8027.0, 9372.0, 9896.0, 9980.0, 10079.0, 10825.0, 22876.0, 24141.0, 27065.0, 51617.0, 157807.0, 387680.0 
GO:0030027 CC 1.11e-03 16/1047   185/29107 D04 lamellipodium                            1495.0, 4076.0, 4628.0, 5058.0, 5797.0, 5800.0, 5879.0, 8470.0, 8874.0, 10109.0, 10788.0, 11075.0, 23380.0, 26230.0, 57679.0, 221178.0 
GO:0060077 CC 1.25e-03  4/1047    14/29107 D04 inhibitory synapse                       2571.0, 2572.0, 2741.0, 27020.0 
GO:0099160 CC 1.29e-03  2/1047     2/29107 D07 postsynaptic intermediate filament cytoskeleton 4744.0, 4747.0 
GO:0008074 CC 1.29e-03  2/1047     2/29107 D02 guanylate cyclase complex, soluble       2982.0, 2983.0 
GO:0016935 CC 1.29e-03  2/1047     2/29107 D06 glycine-gated chloride channel complex   2743.0, 8001.0 
GO:0060053 CC 1.29e-03  2/1047     2/29107 D07 neurofilament cytoskeleton               23336.0, 81565.0 
GO:0045121 CC 1.31e-03 19/1047   240/29107 D04 membrane raft                            284.0, 287.0, 490.0, 948.0, 1268.0, 3738.0, 3741.0, 4311.0, 4842.0, 4988.0, 5621.0, 6014.0, 6281.0, 7416.0, 10376.0, 10580.0, 23426.0, 114569.0, 100133941.0 
GO:0097441 CC 1.46e-03  3/1047     7/29107 D06 basal dendrite                           4133.0, 6456.0, 57282.0 
GO:0000922 CC 1.52e-03 12/1047   122/29107 D02 spindle pole                             808.0, 891.0, 1063.0, 1780.0, 3192.0, 10769.0, 22974.0, 27229.0, 80254.0, 123872.0, 259282.0, 642273.0 
GO:0016324 CC 1.52e-03 25/1047   358/29107 D04 apical plasma membrane                   287.0, 481.0, 490.0, 526.0, 948.0, 960.0, 2348.0, 3736.0, 3747.0, 3775.0, 3776.0, 3778.0, 4008.0, 4072.0, 5800.0, 8470.0, 9750.0, 51364.0, 55966.0, 57282.0, 66002.0, 84417.0, 114569.0, 133308.0, 257177.0 
GO:0034707 CC 1.55e-03  7/1047    48/29107 D05 chloride channel complex                 2554.0, 2561.0, 2562.0, 2566.0, 2567.0, 2741.0, 54102.0 
GO:0043198 CC 1.65e-03  6/1047    36/29107 D02 dendritic shaft                          2917.0, 4133.0, 4905.0, 6546.0, 22871.0, 91752.0 
GO:0001917 CC 1.83e-03  8/1047    63/29107 D02 photoreceptor inner segment              2026.0, 4117.0, 4842.0, 6616.0, 25769.0, 51761.0, 145226.0, 375298.0 
GO:0031982 CC 1.98e-03 14/1047   160/29107 D04 vesicle                                  808.0, 828.0, 1780.0, 3747.0, 4644.0, 4645.0, 5865.0, 6616.0, 6844.0, 8767.0, 10409.0, 57679.0, 115827.0, 135138.0 
GO:0031965 CC 2.22e-03 18/1047   233/29107 D04 nuclear membrane                         3631.0, 3837.0, 5058.0, 5621.0, 6049.0, 9688.0, 9722.0, 9972.0, 10762.0, 10885.0, 23236.0, 23560.0, 26057.0, 27000.0, 27346.0, 51155.0, 51230.0, 55219.0 
GO:0043203 CC 2.27e-03  3/1047     8/29107 D02 axon hillock                             4133.0, 22974.0, 81565.0 
GO:0031234 CC 2.72e-03  8/1047    67/29107 D04 extrinsic component of cytoplasmic side of plasma membrane 488.0, 5879.0, 6616.0, 7074.0, 7881.0, 51429.0, 55359.0, 85397.0 
GO:0120293 CC 2.72e-03  4/1047    17/29107 D05 dynein axonemal particle                 7802.0, 51364.0, 64446.0, 352909.0 
GO:0045111 CC 2.78e-03  7/1047    53/29107 D06 intermediate filament cytoskeleton       2670.0, 4741.0, 5581.0, 6511.0, 10694.0, 23195.0, 23336.0 
GO:0005515 MF 4.41e-37 648/1047 12418/29107 D02 protein binding                          27.0, 31.0, 88.0, 164.0, 187.0, 231.0, 258.0, 273.0, 287.0, 291.0, 372.0, 440.0, 481.0, 488.0, 490.0, 526.0, 667.0, 729.0, 744.0, 776.0, 783.0, 785.0, 793.0, 808.0, 831.0, 835.0, 862.0, 891.0, 898.0, 948.0, 954.0, 956.0, 960.0, 1039.0, 1040.0, 1063.0, 1123.0, 1131.0, 1159.0, 1261.0, 1268.0, 1457.0, 1477.0, 1495.0, 1503.0, 1602.0, 1630.0, 1644.0, 1655.0, 1660.0, 1690.0, 1729.0, 1770.0, 1780.0, 1812.0, 1814.0, 1967.0, 1994.0, 2009.0, 2026.0, 2035.0, 2037.0, 2045.0, 2135.0, 2138.0, 2150.0, 2153.0, 2170.0, 2222.0, 2259.0, 2280.0, 2302.0, 2348.0, 2566.0, 2571.0, 2572.0, 2617.0, 2670.0, 2741.0, 2743.0, 2744.0, 2762.0, 2774.0, 2785.0, 2825.0, 2890.0, 2891.0, 2903.0, 2904.0, 2911.0, 2915.0, 2932.0, 2977.0, 2982.0, 2983.0, 3074.0, 3131.0, 3178.0, 3181.0, 3182.0, 3187.0, 3192.0, 3354.0, 3359.0, 3360.0, 3371.0, 3376.0, 3479.0, 3488.0, 3568.0, 3608.0, 3624.0, 3631.0, 3632.0, 3670.0, 3708.0, 3736.0, 3738.0, 3739.0, 3741.0, 3745.0, 3751.0, 3756.0, 3760.0, 3775.0, 3778.0, 3786.0, 3788.0, 3815.0, 3837.0, 3939.0, 3964.0, 4013.0, 4015.0, 4023.0, 4072.0, 4076.0, 4093.0, 4116.0, 4117.0, 4133.0, 4140.0, 4144.0, 4147.0, 4212.0, 4236.0, 4311.0, 4345.0, 4522.0, 4602.0, 4628.0, 4644.0, 4645.0, 4649.0, 4741.0, 4744.0, 4747.0, 4753.0, 4842.0, 4886.0, 4905.0, 4920.0, 4978.0, 4986.0, 4988.0, 5036.0, 5058.0, 5066.0, 5071.0, 5121.0, 5126.0, 5188.0, 5411.0, 5510.0, 5521.0, 5530.0, 5550.0, 5579.0, 5581.0, 5594.0, 5604.0, 5618.0, 5621.0, 5707.0, 5744.0, 5791.0, 5795.0, 5797.0, 5800.0, 5801.0, 5865.0, 5879.0, 5887.0, 5929.0, 5937.0, 5950.0, 6014.0, 6049.0, 6092.0, 6117.0, 6252.0, 6258.0, 6262.0, 6281.0, 6311.0, 6326.0, 6331.0, 6334.0, 6430.0, 6447.0, 6456.0, 6546.0, 6616.0, 6634.0, 6696.0, 6713.0, 6732.0, 6775.0, 6785.0, 6843.0, 6844.0, 6857.0, 6860.0, 7068.0, 7074.0, 7091.0, 7158.0, 7266.0, 7325.0, 7345.0, 7348.0, 7357.0, 7416.0, 7447.0, 7458.0, 7490.0, 7531.0, 7532.0, 7533.0, 7782.0, 7802.0, 7857.0, 8027.0, 8125.0, 8148.0, 8395.0, 8454.0, 8470.0, 8480.0, 8507.0, 8518.0, 8538.0, 8565.0, 8604.0, 8618.0, 8648.0, 8661.0, 8745.0, 8767.0, 8812.0, 8874.0, 8891.0, 8900.0, 8932.0, 8945.0, 9054.0, 9079.0, 9118.0, 9162.0, 9182.0, 9228.0, 9240.0, 9293.0, 9353.0, 9371.0, 9372.0, 9391.0, 9462.0, 9467.0, 9470.0, 9473.0, 9475.0, 9508.0, 9515.0, 9555.0, 9577.0, 9611.0, 9627.0, 9639.0, 9646.0, 9659.0, 9665.0, 9675.0, 9688.0, 9690.0, 9722.0, 9723.0, 9732.0, 9743.0, 9747.0, 9750.0, 9775.0, 9781.0, 9815.0, 9851.0, 9859.0, 9868.0, 9878.0, 9892.0, 9896.0, 9899.0, 9912.0, 9913.0, 9933.0, 9940.0, 9972.0, 9980.0, 10020.0, 10038.0, 10079.0, 10109.0, 10199.0, 10313.0, 10342.0, 10367.0, 10376.0, 10409.0, 10426.0, 10471.0, 10486.0, 10487.0, 10499.0, 10541.0, 10564.0, 10580.0, 10625.0, 10681.0, 10687.0, 10694.0, 10762.0, 10765.0, 10769.0, 10825.0, 10946.0, 10951.0, 10953.0, 10954.0, 10962.0, 10980.0, 11022.0, 11075.0, 11122.0, 11164.0, 11218.0, 11276.0, 22843.0, 22854.0, 22865.0, 22872.0, 22876.0, 22889.0, 22930.0, 22938.0, 22949.0, 22950.0, 22954.0, 22974.0, 22976.0, 22986.0, 22987.0, 23049.0, 23077.0, 23089.0, 23095.0, 23136.0, 23158.0, 23195.0, 23228.0, 23236.0, 23252.0, 23270.0, 23327.0, 23332.0, 23336.0, 23380.0, 23392.0, 23404.0, 23420.0, 23426.0, 23435.0, 23438.0, 23462.0, 23507.0, 23543.0, 23560.0, 23596.0, 23765.0, 24145.0, 25790.0, 25827.0, 25830.0, 25896.0, 25940.0, 26005.0, 26019.0, 26034.0, 26037.0, 26045.0, 26047.0, 26057.0, 26097.0, 26098.0, 26128.0, 26150.0, 26249.0, 26574.0, 26821.0, 27000.0, 27019.0, 27020.0, 27042.0, 27065.0, 27086.0, 27102.0, 27229.0, 27324.0, 27346.0, 29102.0, 29967.0, 29982.0, 30819.0, 51067.0, 51155.0, 51230.0, 51334.0, 51361.0, 51364.0, 51422.0, 51429.0, 51441.0, 51447.0, 51560.0, 51602.0, 51606.0, 51617.0, 51651.0, 51729.0, 51759.0, 51761.0, 53616.0, 53826.0, 53904.0, 54386.0, 54477.0, 54704.0, 54715.0, 54737.0, 54769.0, 54865.0, 55030.0, 55054.0, 55076.0, 55122.0, 55130.0, 55159.0, 55175.0, 55219.0, 55239.0, 55254.0, 55269.0, 55329.0, 55342.0, 55346.0, 55359.0, 55521.0, 55689.0, 55696.0, 55800.0, 55805.0, 55831.0, 55966.0, 56132.0, 56144.0, 56256.0, 56479.0, 56956.0, 56980.0, 57003.0, 57050.0, 57144.0, 57148.0, 57492.0, 57496.0, 57520.0, 57522.0, 57528.0, 57541.0, 57554.0, 57562.0, 57620.0, 57633.0, 57679.0, 57687.0, 57709.0, 57724.0, 57728.0, 58497.0, 58508.0, 59339.0, 60412.0, 60494.0, 63928.0, 64112.0, 64446.0, 64641.0, 64744.0, 64919.0, 65055.0, 65243.0, 65260.0, 65981.0, 66002.0, 79365.0, 79670.0, 79698.0, 79817.0, 79834.0, 80125.0, 80129.0, 80254.0, 80273.0, 81539.0, 81565.0, 81566.0, 83450.0, 83659.0, 83698.0, 83732.0, 83851.0, 83853.0, 83861.0, 83992.0, 84060.0, 84229.0, 84417.0, 84498.0, 84529.0, 84689.0, 84708.0, 84912.0, 84961.0, 85016.0, 85397.0, 85453.0, 85461.0, 89927.0, 90288.0, 90957.0, 91947.0, 91977.0, 92105.0, 92370.0, 93233.0, 93986.0, 94120.0, 95681.0, 114569.0, 114815.0, 114907.0, 115265.0, 115827.0, 116443.0, 118427.0, 120939.0, 123169.0, 126820.0, 127703.0, 127833.0, 128344.0, 128553.0, 131034.0, 131405.0, 131566.0, 132204.0, 132671.0, 133308.0, 133923.0, 134111.0, 135398.0, 136895.0, 138046.0, 140735.0, 145226.0, 146845.0, 151242.0, 151963.0, 152831.0, 153527.0, 153643.0, 157574.0, 157807.0, 158427.0, 160777.0, 163126.0, 163882.0, 164832.0, 170850.0, 195814.0, 196513.0, 203111.0, 219844.0, 219988.0, 220136.0, 221178.0, 222255.0, 222537.0, 253152.0, 253782.0, 254887.0, 254956.0, 256309.0, 257236.0, 259217.0, 259282.0, 283152.0, 283455.0, 284252.0, 285533.0, 339145.0, 345557.0, 348980.0, 375056.0, 375484.0, 386617.0, 387680.0, 389421.0, 389799.0, 399947.0, 400120.0, 401474.0, 408263.0, 548596.0, 642273.0, 642938.0, 645455.0, 647309.0, 729515.0, 100133941.0 
GO:0044325 MF 3.16e-14 28/1047   133/29107 D03 transmembrane transporter binding        88.0, 287.0, 488.0, 808.0, 1729.0, 2280.0, 3745.0, 3747.0, 3756.0, 4842.0, 5621.0, 6262.0, 6281.0, 6331.0, 6546.0, 6844.0, 7416.0, 7531.0, 7533.0, 7881.0, 9747.0, 23327.0, 24145.0, 27020.0, 30819.0, 55800.0, 219527.0, 644139.0 
GO:0005249 MF 7.82e-14 19/1047    58/29107 D09 voltage-gated potassium channel activity 3736.0, 3738.0, 3739.0, 3741.0, 3745.0, 3747.0, 3751.0, 3756.0, 3778.0, 3786.0, 3788.0, 6616.0, 7881.0, 9312.0, 27012.0, 56479.0, 170850.0, 219527.0, 348980.0 
GO:0005509 MF 1.60e-12 66/1047   704/29107 D05 calcium ion binding                      88.0, 488.0, 667.0, 777.0, 793.0, 808.0, 828.0, 1004.0, 1005.0, 1006.0, 1007.0, 1010.0, 1016.0, 1047.0, 1829.0, 2009.0, 2591.0, 3708.0, 4023.0, 4121.0, 4147.0, 4753.0, 5066.0, 5099.0, 5121.0, 5357.0, 5530.0, 5621.0, 6262.0, 6263.0, 6281.0, 6546.0, 6857.0, 6860.0, 7093.0, 7447.0, 8604.0, 9353.0, 9620.0, 10125.0, 10367.0, 23158.0, 23236.0, 26256.0, 30819.0, 56132.0, 56133.0, 56144.0, 56147.0, 57003.0, 57586.0, 57620.0, 57717.0, 63928.0, 64084.0, 64420.0, 79645.0, 79772.0, 83698.0, 85477.0, 90288.0, 120114.0, 127833.0, 133690.0, 148281.0, 341359.0 
GO:0005516 MF 8.50e-12 31/1047   201/29107 D03 calmodulin binding                       119.0, 165.0, 490.0, 814.0, 1655.0, 2035.0, 3756.0, 3786.0, 4133.0, 4628.0, 4644.0, 4645.0, 4842.0, 5121.0, 5530.0, 5999.0, 6014.0, 6262.0, 6263.0, 6331.0, 6546.0, 6547.0, 6844.0, 6857.0, 10777.0, 10788.0, 23236.0, 25827.0, 53904.0, 56479.0, 57118.0 
GO:0005251 MF 1.16e-08 11/1047    33/29107 D10 delayed rectifier potassium channel activity 3736.0, 3738.0, 3739.0, 3741.0, 3745.0, 3747.0, 3756.0, 3786.0, 9312.0, 56479.0, 170850.0 
GO:0003723 MF 2.03e-08 92/1047  1388/29107 D04 RNA binding                              372.0, 831.0, 1477.0, 1495.0, 1655.0, 1660.0, 1729.0, 1994.0, 2138.0, 3178.0, 3181.0, 3182.0, 3187.0, 3192.0, 3608.0, 3837.0, 4076.0, 4116.0, 4236.0, 4644.0, 5036.0, 5411.0, 5937.0, 6311.0, 6430.0, 6634.0, 6732.0, 7458.0, 7490.0, 7531.0, 7532.0, 8125.0, 8148.0, 8470.0, 8480.0, 8565.0, 8661.0, 8672.0, 8867.0, 9470.0, 9475.0, 9775.0, 9933.0, 10199.0, 10885.0, 10946.0, 11022.0, 11218.0, 22889.0, 22938.0, 22954.0, 23049.0, 23089.0, 23404.0, 23435.0, 23438.0, 23543.0, 23560.0, 25940.0, 26019.0, 26057.0, 26097.0, 26156.0, 26574.0, 27000.0, 27042.0, 29102.0, 29889.0, 51067.0, 51441.0, 51602.0, 51729.0, 54715.0, 54865.0, 55269.0, 55339.0, 55342.0, 55696.0, 56853.0, 57003.0, 57050.0, 58508.0, 65981.0, 79670.0, 84060.0, 84321.0, 90957.0, 138046.0, 144983.0, 219988.0, 255101.0, 389421.0 
GO:0005524 MF 2.05e-08 95/1047  1458/29107 D08 ATP binding                              27.0, 31.0, 440.0, 488.0, 490.0, 526.0, 814.0, 954.0, 956.0, 1159.0, 1457.0, 1503.0, 1655.0, 1660.0, 1767.0, 1770.0, 2044.0, 2045.0, 2180.0, 2617.0, 2618.0, 2932.0, 3192.0, 3376.0, 3815.0, 4117.0, 4140.0, 4144.0, 4522.0, 4628.0, 4644.0, 4645.0, 4649.0, 4905.0, 4920.0, 5058.0, 5188.0, 5579.0, 5581.0, 5594.0, 5604.0, 6334.0, 6732.0, 6854.0, 7325.0, 8395.0, 8526.0, 8565.0, 8701.0, 8767.0, 8999.0, 9061.0, 9162.0, 9201.0, 9371.0, 9475.0, 9677.0, 9775.0, 10020.0, 10079.0, 10694.0, 10769.0, 11218.0, 23049.0, 23057.0, 23093.0, 23095.0, 23195.0, 23438.0, 26289.0, 27102.0, 51067.0, 51422.0, 51447.0, 51761.0, 53904.0, 55359.0, 55567.0, 57118.0, 57144.0, 80122.0, 83732.0, 85443.0, 90957.0, 91807.0, 122481.0, 134111.0, 160851.0, 196385.0, 201625.0, 259217.0, 283455.0, 341676.0, 440275.0, 548596.0 
GO:0005200 MF 1.16e-07 17/1047   101/29107 D02 structural constituent of cytoskeleton   119.0, 287.0, 2035.0, 2670.0, 4741.0, 4744.0, 4747.0, 5357.0, 8470.0, 9118.0, 10109.0, 10376.0, 10426.0, 23136.0, 23336.0, 27229.0, 80086.0 
GO:0030594 MF 9.19e-07 14/1047    80/29107 D03 neurotransmitter receptor activity       1131.0, 2554.0, 2561.0, 2562.0, 2566.0, 2567.0, 2741.0, 2743.0, 3352.0, 3354.0, 3359.0, 3360.0, 3361.0, 8001.0 
GO:1904315 MF 1.29e-06  9/1047    32/29107 D10 transmitter-gated ion channel activity involved in regulation of postsynaptic membrane potential 2554.0, 2561.0, 2566.0, 2567.0, 2741.0, 2743.0, 2890.0, 2898.0, 116443.0 
GO:0003779 MF 3.57e-06 26/1047   263/29107 D04 actin binding                            119.0, 667.0, 1729.0, 2035.0, 2037.0, 3192.0, 3778.0, 4628.0, 4649.0, 5071.0, 7111.0, 7533.0, 8507.0, 10486.0, 10487.0, 10580.0, 10788.0, 23136.0, 26249.0, 51361.0, 53904.0, 85464.0, 85477.0, 91977.0, 135138.0, 644150.0 
GO:0042802 MF 1.18e-05 87/1047  1495/29107 D03 identical protein binding                31.0, 88.0, 440.0, 586.0, 835.0, 1006.0, 1268.0, 1457.0, 1495.0, 1503.0, 1967.0, 2562.0, 2617.0, 2670.0, 2741.0, 2762.0, 2915.0, 3074.0, 3187.0, 3192.0, 3624.0, 3756.0, 3775.0, 3939.0, 4144.0, 4747.0, 5066.0, 5071.0, 5122.0, 5594.0, 5621.0, 5797.0, 6092.0, 6262.0, 6456.0, 6775.0, 6844.0, 6854.0, 6857.0, 7531.0, 7532.0, 7533.0, 8604.0, 8767.0, 9353.0, 9627.0, 9972.0, 10125.0, 10342.0, 10367.0, 10486.0, 10951.0, 11164.0, 22871.0, 22954.0, 23077.0, 23236.0, 23380.0, 23435.0, 23438.0, 25830.0, 25903.0, 27086.0, 51046.0, 51361.0, 51429.0, 55054.0, 55122.0, 55329.0, 56144.0, 57679.0, 79834.0, 80273.0, 81565.0, 83853.0, 84708.0, 93986.0, 116443.0, 124274.0, 132671.0, 133308.0, 138046.0, 140735.0, 222008.0, 284252.0, 348980.0, 645455.0 
GO:0005096 MF 2.03e-05 24/1047   256/29107 D05 GTPase activator activity                1123.0, 4649.0, 5999.0, 6000.0, 9462.0, 9515.0, 9743.0, 9815.0, 9912.0, 10681.0, 10788.0, 22930.0, 23158.0, 23236.0, 23329.0, 23380.0, 26037.0, 55531.0, 57148.0, 57522.0, 57569.0, 57679.0, 64744.0, 85397.0 
GO:0008569 MF 2.73e-05  6/1047    18/29107 D03 minus-end-directed microtubule motor activity 1767.0, 1770.0, 8701.0, 55567.0, 196385.0, 201625.0 
GO:0005244 MF 3.24e-05  9/1047    46/29107 D07 voltage-gated ion channel activity       3738.0, 6323.0, 6326.0, 6327.0, 6328.0, 6331.0, 6334.0, 54102.0, 55800.0 
GO:0051959 MF 3.61e-05  7/1047    27/29107 D03 dynein light intermediate chain binding  1767.0, 1770.0, 8701.0, 51361.0, 55567.0, 140735.0, 196385.0 
GO:0051378 MF 3.82e-05  5/1047    12/29107 D04 serotonin binding                        3352.0, 3354.0, 3359.0, 3360.0, 3361.0 
GO:0099583 MF 4.64e-05  3/1047     3/29107 D05 neurotransmitter receptor activity involved in regulation of postsynaptic cytosolic calcium ion concentration 2890.0, 2911.0, 2915.0 
GO:0099184 MF 4.64e-05  3/1047     3/29107 D04 structural constituent of postsynaptic intermediate filament cytoskeleton 4744.0, 4747.0, 9118.0 
GO:0070012 MF 4.64e-05  3/1047     3/29107 D04 oligopeptidase activity                  4311.0, 5550.0, 81565.0 
GO:0016594 MF 6.03e-05  5/1047    13/29107 D05 glycine binding                          2741.0, 2743.0, 2904.0, 8001.0, 116443.0 
GO:0045504 MF 6.03e-05  5/1047    13/29107 D03 dynein heavy chain binding               1780.0, 7802.0, 27019.0, 64446.0, 126820.0 
GO:0022851 MF 6.03e-05  5/1047    13/29107 D10 GABA-gated chloride ion channel activity 2554.0, 2561.0, 2562.0, 2566.0, 2567.0 
GO:0005245 MF 6.22e-05  8/1047    39/29107 D09 voltage-gated calcium channel activity   776.0, 777.0, 783.0, 785.0, 4988.0, 27091.0, 55799.0, 59283.0 
GO:0005248 MF 7.28e-05  6/1047    21/29107 D09 voltage-gated sodium channel activity    6323.0, 6326.0, 6328.0, 6331.0, 6334.0, 348980.0 
GO:0044877 MF 7.80e-05 29/1047   361/29107 D02 protein-containing complex binding       948.0, 2571.0, 2572.0, 2741.0, 2743.0, 2977.0, 2983.0, 3192.0, 3624.0, 3756.0, 4072.0, 4747.0, 4905.0, 5071.0, 5530.0, 5621.0, 5879.0, 5915.0, 5950.0, 6844.0, 7416.0, 8648.0, 8867.0, 10769.0, 22871.0, 55966.0, 81565.0, 140735.0, 151963.0 
GO:0005254 MF 9.02e-05 10/1047    64/29107 D07 chloride channel activity                2554.0, 2561.0, 2562.0, 2566.0, 2567.0, 2741.0, 2743.0, 8001.0, 54102.0, 63982.0 
GO:0005545 MF 9.10e-05  5/1047    14/29107 D05 1-phosphatidylinositol binding           2035.0, 9372.0, 9892.0, 51429.0, 85477.0 
GO:0015276 MF 9.42e-05  7/1047    31/29107 D07 ligand-gated ion channel activity        1261.0, 2890.0, 2891.0, 2898.0, 2903.0, 2904.0, 116443.0 
GO:0036002 MF 1.33e-04  5/1047    15/29107 D05 pre-mRNA binding                         1655.0, 3178.0, 3192.0, 55696.0, 56853.0 
GO:0017080 MF 1.75e-04  7/1047    34/29107 D04 sodium channel regulator activity        2259.0, 4842.0, 6327.0, 7533.0, 23327.0, 53826.0, 55800.0 
GO:0043812 MF 1.81e-04  3/1047     4/29107 D08 phosphatidylinositol-4-phosphate phosphatase activity 8867.0, 9896.0, 22876.0 
GO:0016934 MF 1.81e-04  3/1047     4/29107 D11 extracellularly glycine-gated chloride channel activity 2741.0, 2743.0, 8001.0 
GO:0008066 MF 1.87e-04  5/1047    16/29107 D04 glutamate receptor activity              2890.0, 2898.0, 2911.0, 2915.0, 2917.0 
GO:0030165 MF 2.09e-04 11/1047    84/29107 D04 PDZ domain binding                       490.0, 2890.0, 4905.0, 5071.0, 9732.0, 22871.0, 57498.0, 59339.0, 60412.0, 84708.0, 729993.0 
GO:0005001 MF 2.57e-04  5/1047    17/29107 D08 transmembrane receptor protein tyrosine phosphatase activity 5791.0, 5797.0, 5800.0, 5801.0, 11122.0 
GO:0017111 MF 2.94e-04  4/1047    10/29107 D06 nucleoside-triphosphatase activity       954.0, 956.0, 1660.0, 9583.0 
GO:0098505 MF 2.94e-04  4/1047    10/29107 D08 G-rich strand telomeric DNA binding      3178.0, 3181.0, 6117.0, 54386.0 
GO:0045503 MF 2.94e-04  4/1047    10/29107 D03 dynein light chain binding               1780.0, 27019.0, 64446.0, 126820.0 
GO:0106310 MF 3.05e-04 27/1047   359/29107 D06 protein serine kinase activity           814.0, 1457.0, 2932.0, 4117.0, 4140.0, 5058.0, 5579.0, 5581.0, 5594.0, 5604.0, 6732.0, 8767.0, 8999.0, 9201.0, 9475.0, 10769.0, 23049.0, 27102.0, 53904.0, 57118.0, 57144.0, 80122.0, 83732.0, 85443.0, 283455.0, 341676.0, 440275.0 
GO:0050681 MF 4.08e-04  6/1047    28/29107 D07 androgen receptor binding                1655.0, 5579.0, 6049.0, 22938.0, 27086.0, 93986.0 
GO:0086006 MF 4.40e-04  3/1047     5/29107 D10 voltage-gated sodium channel activity involved in cardiac muscle cell action potential 6327.0, 6331.0, 55800.0 
GO:0005237 MF 4.49e-04  4/1047    11/29107 D09 inhibitory extracellular ligand-gated ion channel activity 2554.0, 2561.0, 2566.0, 2567.0 
GO:0000149 MF 4.54e-04  9/1047    64/29107 D03 SNARE binding                            4905.0, 6844.0, 6857.0, 6860.0, 9892.0, 57586.0, 127833.0, 148281.0, 341359.0 
GO:0004890 MF 4.55e-04  5/1047    19/29107 D05 GABA-A receptor activity                 2554.0, 2561.0, 2562.0, 2566.0, 2567.0 
GO:0008017 MF 4.78e-04 21/1047   255/29107 D05 microtubule binding                      667.0, 1063.0, 1780.0, 2009.0, 4133.0, 4741.0, 4744.0, 5621.0, 7074.0, 8480.0, 9371.0, 22974.0, 23095.0, 23332.0, 51361.0, 55219.0, 55342.0, 65055.0, 80129.0, 81565.0, 286207.0 
GO:0004984 MF 8.94e-07  0/1047   399/29107 D04 olfactory receptor activity               
```
