## Supplementary material for "Transcriptional and genetic sex differences for schizophrenia across the dorsolateral prefrontal cortex, hippocampus, and caudate nucleus": Data S4: GO_analysis_module_violet.txt

```
GO:2000300 BP 2.80e-07    5/99    41/29107 D09 regulation of synaptic vesicle exocytosis 320.0, 5413.0, 9783.0, 23413.0, 140730.0 
GO:0014069 CC 8.59e-10   11/99   247/29107 D04 postsynaptic density                     815.0, 1742.0, 5590.0, 9148.0, 10636.0, 11346.0, 23373.0, 23413.0, 201191.0, 388135.0, 440073.0 
GO:0043197 CC 6.77e-08    8/99   157/29107 D06 dendritic spine                          320.0, 613.0, 815.0, 1742.0, 5662.0, 9148.0, 10636.0, 11346.0 
GO:0098978 CC 2.07e-07   10/99   332/29107 D04 glutamatergic synapse                    152.0, 320.0, 613.0, 1742.0, 5590.0, 6712.0, 10636.0, 10814.0, 23373.0, 23413.0 
GO:0005829 CC 1.85e-05   36/99  5294/29107 D02 cytosol                                  320.0, 613.0, 784.0, 815.0, 1742.0, 1938.0, 2051.0, 2889.0, 3159.0, 3798.0, 4771.0, 5590.0, 5595.0, 6712.0, 8314.0, 8514.0, 8566.0, 10645.0, 10814.0, 10900.0, 11346.0, 23373.0, 23492.0, 29993.0, 50855.0, 51257.0, 54662.0, 56924.0, 83394.0, 90135.0, 116986.0, 125058.0, 145567.0, 150726.0, 201176.0, 440073.0 
GO:0005886 CC 6.81e-05   31/99  4500/29107 D03 plasma membrane                          152.0, 320.0, 610.0, 1742.0, 1938.0, 2051.0, 2788.0, 3780.0, 4771.0, 5413.0, 5590.0, 5595.0, 6508.0, 6712.0, 8447.0, 8514.0, 9148.0, 10636.0, 10900.0, 23373.0, 23413.0, 23416.0, 26051.0, 29993.0, 50855.0, 83999.0, 84502.0, 91608.0, 114804.0, 116841.0, 145567.0 
GO:0043005 CC 1.60e-04    7/99   338/29107 D04 neuron projection                        815.0, 1742.0, 2051.0, 3780.0, 4771.0, 9751.0, 10645.0 
```
