## Supplementary material for "Transcriptional and genetic sex differences for schizophrenia across the dorsolateral prefrontal cortex, hippocampus, and caudate nucleus": Data S4: GO_analysis_module_white.txt

```
GO:0006260 BP 2.23e-06   7/181    95/29107 D06 DNA replication                          2237.0, 4171.0, 4174.0, 4784.0, 9400.0, 51550.0, 84464.0 
GO:0070062 CC 1.03e-10  41/181  2169/29107 D06 extracellular exosome                    391.0, 392.0, 780.0, 976.0, 1497.0, 1785.0, 2894.0, 3728.0, 3916.0, 3959.0, 4926.0, 5184.0, 5730.0, 6050.0, 6575.0, 6624.0, 6888.0, 9144.0, 9230.0, 9578.0, 10382.0, 11060.0, 23452.0, 23677.0, 25930.0, 26007.0, 29763.0, 51704.0, 56996.0, 57636.0, 64856.0, 79784.0, 80199.0, 83986.0, 84572.0, 85369.0, 93185.0, 127829.0, 140710.0, 283987.0, 286204.0 
GO:0016020 CC 1.02e-07  35/181  2127/29107 D02 membrane                                 20.0, 142.0, 274.0, 976.0, 1595.0, 1785.0, 2237.0, 3916.0, 3959.0, 3991.0, 4174.0, 4296.0, 5818.0, 6293.0, 6522.0, 6529.0, 6536.0, 6575.0, 8310.0, 8482.0, 9514.0, 9918.0, 10994.0, 11060.0, 23181.0, 23225.0, 26505.0, 79784.0, 90231.0, 93185.0, 124936.0, 127829.0, 283987.0, 347734.0, 399687.0 
GO:0005886 CC 1.43e-07  56/181  4500/29107 D03 plasma membrane                          20.0, 41.0, 134.0, 274.0, 322.0, 333.0, 391.0, 780.0, 976.0, 1497.0, 1785.0, 2017.0, 2894.0, 2913.0, 3728.0, 3916.0, 3996.0, 4162.0, 4756.0, 5364.0, 5818.0, 6522.0, 6529.0, 6536.0, 6575.0, 7508.0, 8398.0, 8482.0, 8577.0, 9578.0, 9651.0, 11135.0, 23114.0, 23149.0, 23181.0, 23551.0, 23759.0, 23769.0, 26000.0, 26133.0, 26505.0, 29763.0, 51704.0, 56996.0, 57406.0, 57453.0, 57553.0, 57580.0, 80820.0, 84260.0, 84445.0, 93185.0, 127829.0, 219699.0, 286204.0, 353116.0 
GO:0005829 CC 1.45e-06  60/181  5294/29107 D02 cytosol                                  25.0, 274.0, 391.0, 392.0, 1155.0, 1785.0, 1849.0, 2017.0, 2593.0, 3728.0, 3916.0, 3991.0, 4174.0, 4296.0, 4926.0, 6050.0, 6293.0, 6624.0, 6720.0, 6888.0, 7508.0, 8310.0, 8398.0, 9181.0, 9230.0, 9400.0, 9578.0, 9715.0, 9918.0, 10382.0, 10454.0, 11060.0, 11076.0, 11135.0, 11336.0, 22821.0, 23149.0, 23211.0, 25930.0, 26000.0, 26007.0, 29763.0, 29954.0, 51704.0, 55700.0, 55846.0, 57553.0, 57580.0, 57636.0, 57690.0, 64708.0, 79735.0, 79784.0, 83475.0, 84260.0, 84445.0, 84464.0, 85369.0, 283987.0, 353116.0 
GO:0005856 CC 1.52e-06  13/181   401/29107 D05 cytoskeleton                             274.0, 391.0, 2017.0, 2166.0, 3728.0, 3996.0, 4355.0, 6624.0, 9181.0, 9578.0, 11135.0, 54961.0, 80199.0 
GO:0030426 CC 2.05e-06   8/181   134/29107 D03 growth cone                              322.0, 1785.0, 2017.0, 6624.0, 7077.0, 11336.0, 57580.0, 79784.0 
GO:0099055 CC 8.79e-06   5/181    45/29107 D06 integral component of postsynaptic membrane 134.0, 2913.0, 6529.0, 6536.0, 57406.0 
GO:0005654 CC 1.87e-05  45/181  3805/29107 D02 nucleoplasm                              25.0, 142.0, 322.0, 333.0, 1788.0, 1849.0, 2237.0, 4171.0, 4174.0, 4756.0, 4926.0, 6050.0, 6257.0, 6663.0, 6666.0, 6720.0, 7508.0, 9400.0, 9715.0, 9918.0, 22827.0, 23149.0, 23211.0, 23383.0, 23598.0, 23759.0, 25930.0, 29954.0, 50485.0, 51588.0, 51704.0, 55051.0, 55695.0, 55806.0, 55846.0, 57553.0, 57690.0, 57794.0, 64708.0, 84464.0, 84678.0, 200014.0, 221527.0, 283989.0, 353116.0 
GO:0005635 CC 1.95e-05   8/181   182/29107 D04 nuclear envelope                         142.0, 274.0, 6720.0, 7301.0, 23225.0, 25777.0, 79641.0, 200014.0 
GO:0042641 CC 4.99e-05   3/181    12/29107 D02 actomyosin                               9578.0, 79784.0, 399687.0 
GO:0005925 CC 6.66e-05  11/181   418/29107 D05 focal adhesion                           391.0, 976.0, 1785.0, 2017.0, 3728.0, 4162.0, 6522.0, 9181.0, 11135.0, 23114.0, 23769.0 
GO:0048471 CC 1.60e-04  14/181   713/29107 D02 perinuclear region of cytoplasm          25.0, 322.0, 333.0, 392.0, 1785.0, 3916.0, 5730.0, 6293.0, 9625.0, 11076.0, 11336.0, 23769.0, 57580.0, 64423.0 
GO:0005737 CC 2.29e-04  49/181  4713/29107 D02 cytoplasm                                25.0, 274.0, 322.0, 392.0, 1155.0, 1785.0, 1788.0, 1849.0, 2017.0, 2593.0, 3728.0, 3916.0, 3996.0, 4171.0, 4355.0, 6257.0, 6624.0, 6720.0, 6888.0, 7508.0, 9181.0, 9400.0, 9578.0, 9651.0, 9670.0, 9895.0, 9918.0, 10382.0, 11060.0, 11076.0, 11135.0, 23148.0, 23149.0, 23677.0, 23759.0, 25930.0, 29763.0, 30812.0, 51588.0, 54961.0, 55323.0, 80199.0, 84260.0, 85451.0, 127829.0, 147906.0, 283987.0, 286204.0, 353116.0 
GO:0005938 CC 3.50e-04   6/181   149/29107 D03 cell cortex                              391.0, 2017.0, 4926.0, 6624.0, 23245.0, 57553.0 
GO:0099056 CC 3.59e-04   4/181    54/29107 D06 integral component of presynaptic membrane 134.0, 2913.0, 6529.0, 6536.0 
GO:0043025 CC 3.96e-04   9/181   354/29107 D03 neuronal cell body                       25.0, 134.0, 322.0, 3916.0, 4926.0, 6529.0, 7077.0, 10382.0, 55238.0 
GO:0043197 CC 4.63e-04   6/181   157/29107 D06 dendritic spine                          134.0, 322.0, 2017.0, 2913.0, 4355.0, 23181.0 
GO:0000781 CC 5.11e-04   6/181   160/29107 D03 chromosome, telomeric region             142.0, 2237.0, 4171.0, 4174.0, 25777.0, 84464.0 
GO:0005905 CC 5.38e-04   4/181    60/29107 D04 clathrin-coated pit                      1785.0, 2017.0, 23149.0, 23677.0 
GO:0005768 CC 5.45e-04   8/181   295/29107 D07 endosome                                 20.0, 274.0, 1785.0, 6536.0, 9230.0, 23245.0, 25930.0, 29763.0 
GO:0097427 CC 5.67e-04   2/181     6/29107 D02 microtubule bundle                       4926.0, 11076.0 
GO:0005515 MF 1.65e-16 132/181 12418/29107 D02 protein binding                          25.0, 41.0, 134.0, 142.0, 274.0, 322.0, 333.0, 391.0, 392.0, 780.0, 976.0, 1155.0, 1785.0, 1788.0, 1849.0, 2017.0, 2166.0, 2237.0, 2593.0, 3728.0, 3916.0, 3959.0, 3991.0, 3996.0, 4171.0, 4174.0, 4296.0, 4355.0, 4756.0, 4784.0, 4926.0, 5184.0, 5364.0, 5730.0, 5818.0, 6050.0, 6257.0, 6293.0, 6529.0, 6624.0, 6663.0, 6720.0, 6888.0, 7077.0, 7108.0, 7301.0, 7508.0, 8019.0, 8398.0, 8482.0, 9144.0, 9181.0, 9230.0, 9625.0, 9670.0, 9715.0, 9895.0, 9918.0, 10382.0, 10454.0, 10994.0, 11060.0, 11068.0, 11076.0, 11135.0, 11336.0, 22827.0, 23114.0, 23148.0, 23149.0, 23181.0, 23225.0, 23383.0, 23452.0, 23503.0, 23677.0, 23759.0, 25766.0, 25777.0, 25930.0, 26000.0, 26007.0, 26133.0, 26505.0, 29763.0, 29920.0, 30850.0, 50485.0, 51550.0, 51588.0, 54910.0, 54961.0, 54964.0, 55051.0, 55238.0, 55323.0, 55806.0, 57406.0, 57505.0, 57580.0, 57690.0, 57794.0, 64708.0, 79603.0, 79641.0, 79735.0, 79842.0, 80199.0, 80820.0, 83475.0, 84260.0, 84445.0, 84464.0, 84678.0, 85369.0, 85377.0, 90231.0, 93185.0, 115704.0, 116448.0, 124936.0, 127829.0, 200014.0, 219699.0, 221527.0, 283987.0, 283989.0, 286204.0, 286262.0, 347734.0, 353116.0, 399687.0 
GO:0031267 MF 7.42e-07  11/181   259/29107 D05 small GTPase binding                     392.0, 4296.0, 9181.0, 9578.0, 9670.0, 23677.0, 57553.0, 64423.0, 85369.0, 85377.0, 115704.0 
```
