## Supplementary material for "Transcriptional and genetic sex differences for schizophrenia across the dorsolateral prefrontal cortex, hippocampus, and caudate nucleus": Data S4: GO_analysis_module_yellow.txt

```
GO:0022010 BP 1.19e-07   6/605    13/29107 D05 central nervous system myelination       443.0, 745.0, 3766.0, 4099.0, 6900.0, 84504.0 
GO:0042552 BP 2.53e-07   9/605    44/29107 D04 myelination                              3792.0, 4118.0, 4155.0, 5653.0, 8537.0, 10215.0, 51090.0, 83700.0, 256987.0 
GO:0007015 BP 2.38e-06  13/605   126/29107 D05 actin filament organization              3092.0, 4640.0, 4642.0, 4643.0, 7018.0, 9026.0, 9844.0, 9886.0, 10435.0, 29119.0, 65108.0, 84327.0, 134549.0 
GO:0014003 BP 7.70e-06   6/605    24/29107 D05 oligodendrocyte development              745.0, 928.0, 4821.0, 56978.0, 79885.0, 118738.0 
GO:0030036 BP 1.05e-05  14/605   166/29107 D06 actin cytoskeleton organization          2317.0, 2318.0, 5154.0, 9788.0, 9844.0, 10420.0, 10435.0, 11155.0, 23500.0, 51421.0, 57221.0, 79031.0, 92521.0, 116154.0 
GO:0007628 BP 1.61e-05   6/605    27/29107 D04 adult walking behavior                   2055.0, 3766.0, 4864.0, 6900.0, 28996.0, 55636.0 
GO:0045665 BP 2.55e-05   8/605    58/29107 D06 negative regulation of neuron differentiation 4099.0, 4211.0, 4821.0, 6900.0, 9745.0, 10215.0, 22882.0, 55755.0 
GO:0005886 CC 1.18e-13 164/605  4500/29107 D03 plasma membrane                          100.0, 288.0, 363.0, 825.0, 928.0, 933.0, 999.0, 1012.0, 1267.0, 1318.0, 1902.0, 2065.0, 2263.0, 2317.0, 2318.0, 2346.0, 2696.0, 2861.0, 2900.0, 2934.0, 3249.0, 3306.0, 3673.0, 3766.0, 3790.0, 3792.0, 3993.0, 4036.0, 4099.0, 4155.0, 4340.0, 4640.0, 4642.0, 4643.0, 5010.0, 5027.0, 5046.0, 5158.0, 5168.0, 5287.0, 5337.0, 5588.0, 5789.0, 5796.0, 6272.0, 6422.0, 6900.0, 7007.0, 7018.0, 7368.0, 7436.0, 8291.0, 8292.0, 8437.0, 8502.0, 8549.0, 8605.0, 8612.0, 8633.0, 8787.0, 8871.0, 9026.0, 9127.0, 9223.0, 9267.0, 9414.0, 9635.0, 9638.0, 9649.0, 9725.0, 9770.0, 9844.0, 9846.0, 9886.0, 10083.0, 10098.0, 10278.0, 10351.0, 10435.0, 10507.0, 11145.0, 11322.0, 22795.0, 22802.0, 22905.0, 22933.0, 23048.0, 23120.0, 23239.0, 23242.0, 23308.0, 23555.0, 23621.0, 23632.0, 23671.0, 25780.0, 26022.0, 26119.0, 28232.0, 29116.0, 51148.0, 51421.0, 53637.0, 53828.0, 54842.0, 54899.0, 54933.0, 55114.0, 55313.0, 55357.0, 55503.0, 55652.0, 55915.0, 56246.0, 56302.0, 56940.0, 57020.0, 57530.0, 57584.0, 60482.0, 63895.0, 64849.0, 65108.0, 79092.0, 79628.0, 79633.0, 79885.0, 79957.0, 80005.0, 80031.0, 83700.0, 84307.0, 84628.0, 85414.0, 89853.0, 90861.0, 93377.0, 93643.0, 94015.0, 115019.0, 115584.0, 115650.0, 117584.0, 118426.0, 118442.0, 118611.0, 121227.0, 121601.0, 123606.0, 128869.0, 131096.0, 133121.0, 135924.0, 140803.0, 143425.0, 152503.0, 162514.0, 221184.0, 256227.0, 256987.0, 283254.0, 338328.0, 342035.0, 643965.0 
GO:0043209 CC 9.72e-08   8/605    29/29107 D02 myelin sheath                            4099.0, 4155.0, 4642.0, 6900.0, 7846.0, 22933.0, 57165.0, 256987.0 
GO:0005737 CC 1.33e-07 148/605  4713/29107 D02 cytoplasm                                105.0, 347.0, 666.0, 825.0, 845.0, 933.0, 999.0, 1012.0, 1028.0, 1267.0, 1610.0, 1755.0, 1902.0, 2070.0, 2246.0, 2263.0, 2317.0, 2318.0, 2346.0, 2861.0, 2934.0, 3092.0, 3306.0, 3993.0, 4099.0, 4640.0, 4642.0, 4643.0, 4650.0, 4660.0, 4678.0, 4752.0, 5027.0, 5129.0, 5287.0, 5629.0, 5653.0, 5794.0, 5860.0, 6299.0, 6642.0, 6908.0, 7298.0, 7405.0, 7846.0, 7942.0, 8502.0, 8537.0, 8787.0, 9127.0, 9223.0, 9267.0, 9380.0, 9448.0, 9638.0, 9644.0, 9649.0, 9731.0, 9770.0, 9788.0, 9844.0, 9846.0, 9855.0, 9891.0, 10083.0, 10215.0, 10278.0, 10420.0, 10425.0, 10435.0, 10826.0, 11145.0, 11221.0, 11240.0, 11322.0, 22858.0, 22933.0, 22998.0, 23150.0, 23239.0, 23303.0, 23604.0, 24139.0, 25974.0, 26206.0, 27130.0, 27296.0, 28996.0, 53637.0, 54828.0, 54899.0, 55182.0, 55223.0, 55421.0, 55619.0, 55755.0, 55861.0, 55902.0, 56940.0, 56957.0, 57060.0, 57460.0, 57519.0, 57609.0, 58473.0, 64399.0, 64506.0, 65108.0, 65125.0, 79031.0, 79092.0, 79789.0, 79987.0, 80005.0, 80174.0, 80725.0, 81551.0, 83543.0, 83714.0, 84296.0, 84327.0, 84722.0, 89796.0, 92291.0, 113451.0, 116362.0, 116987.0, 117584.0, 118611.0, 125061.0, 129563.0, 154043.0, 158471.0, 161176.0, 161725.0, 163782.0, 164395.0, 200424.0, 203286.0, 220972.0, 221184.0, 221458.0, 285025.0, 387357.0, 389337.0, 728113.0, 768206.0, 100128908.0 
GO:0016021 CC 9.53e-06 111/605  3536/29107 D03 integral component of membrane           363.0, 666.0, 745.0, 746.0, 753.0, 933.0, 999.0, 2055.0, 2263.0, 2317.0, 2329.0, 2696.0, 3249.0, 3790.0, 3792.0, 4036.0, 4118.0, 4340.0, 4864.0, 5010.0, 5796.0, 6272.0, 6319.0, 6484.0, 7368.0, 7436.0, 8291.0, 8612.0, 8633.0, 8869.0, 9725.0, 10351.0, 10826.0, 11046.0, 11145.0, 11226.0, 23308.0, 23621.0, 23632.0, 23671.0, 26022.0, 27315.0, 29956.0, 51090.0, 53637.0, 54842.0, 54933.0, 55652.0, 56246.0, 56895.0, 57020.0, 57165.0, 57185.0, 57221.0, 57458.0, 57467.0, 57556.0, 58473.0, 60482.0, 63895.0, 64849.0, 79152.0, 79633.0, 79644.0, 79695.0, 79789.0, 79957.0, 79962.0, 84749.0, 84752.0, 84899.0, 84978.0, 85414.0, 85445.0, 93377.0, 114780.0, 115584.0, 115650.0, 116173.0, 118442.0, 121227.0, 121601.0, 123606.0, 124222.0, 125704.0, 128218.0, 134285.0, 135924.0, 135932.0, 140738.0, 143903.0, 154141.0, 160335.0, 161176.0, 170371.0, 200150.0, 220972.0, 256227.0, 256987.0, 283130.0, 283999.0, 342035.0, 342865.0, 348938.0, 389332.0, 643008.0, 643965.0, 730130.0, 100128908.0, 100130933.0, 110806298.0 
GO:0030424 CC 1.33e-05  20/605   318/29107 D05 axon                                     4036.0, 4642.0, 4752.0, 5010.0, 5414.0, 6900.0, 9053.0, 9638.0, 23176.0, 23242.0, 23303.0, 23621.0, 26119.0, 57556.0, 57609.0, 60482.0, 80725.0, 84628.0, 113451.0, 342035.0 
GO:0005874 CC 1.79e-05  19/605   298/29107 D06 microtubule                              1783.0, 7846.0, 8632.0, 9053.0, 9638.0, 22933.0, 23303.0, 24139.0, 27130.0, 51673.0, 54820.0, 55755.0, 63971.0, 79929.0, 89796.0, 134549.0, 158135.0, 164395.0, 221458.0 
GO:0030054 CC 2.65e-05  15/605   204/29107 D02 cell junction                            100.0, 999.0, 5010.0, 5796.0, 8292.0, 8502.0, 9127.0, 9223.0, 9635.0, 9644.0, 23555.0, 55357.0, 55755.0, 57530.0, 57584.0 
GO:0043218 CC 3.52e-05   3/605     4/29107 D02 compact myelin                           4099.0, 4155.0, 51090.0 
GO:0009986 CC 4.25e-05  28/605   579/29107 D02 cell surface                             100.0, 288.0, 933.0, 1902.0, 2263.0, 2346.0, 2861.0, 3249.0, 3306.0, 3673.0, 4155.0, 5046.0, 5154.0, 5796.0, 6272.0, 6422.0, 6900.0, 7018.0, 7103.0, 8633.0, 23555.0, 23621.0, 26585.0, 55248.0, 64399.0, 115019.0, 143903.0, 342035.0 
GO:0016459 CC 4.50e-05   6/605    32/29107 D02 myosin complex                           4640.0, 4642.0, 4643.0, 4650.0, 22989.0, 57530.0 
GO:0005923 CC 4.63e-05  11/605   121/29107 D06 bicellular tight junction                288.0, 5010.0, 9223.0, 9267.0, 9414.0, 23150.0, 51421.0, 55114.0, 57530.0, 83700.0, 93643.0 
GO:0005902 CC 7.38e-05   8/605    67/29107 D05 microvillus                              1267.0, 4640.0, 4642.0, 4643.0, 5154.0, 10083.0, 23303.0, 83700.0 
GO:0033270 CC 8.01e-05   4/605    12/29107 D02 paranode region of axon                  4099.0, 22933.0, 23303.0, 57165.0 
GO:0005856 CC 1.17e-04  21/605   401/29107 D05 cytoskeleton                             2318.0, 3092.0, 4643.0, 4660.0, 8502.0, 8871.0, 9026.0, 9855.0, 9886.0, 10083.0, 10435.0, 11155.0, 23048.0, 23150.0, 29116.0, 29119.0, 55755.0, 57475.0, 65108.0, 84978.0, 163782.0 
GO:0005829 CC 1.49e-04 147/605  5294/29107 D02 cytosol                                  100.0, 210.0, 272.0, 288.0, 443.0, 745.0, 825.0, 873.0, 991.0, 1124.0, 1610.0, 1783.0, 2246.0, 2317.0, 2318.0, 2342.0, 2819.0, 2934.0, 3092.0, 3306.0, 3790.0, 3993.0, 4155.0, 4176.0, 4642.0, 4650.0, 4660.0, 5096.0, 5137.0, 5151.0, 5287.0, 5414.0, 5435.0, 5588.0, 5629.0, 5860.0, 6242.0, 6272.0, 6422.0, 6642.0, 7298.0, 7456.0, 7846.0, 7942.0, 8437.0, 8495.0, 8605.0, 8871.0, 9026.0, 9053.0, 9267.0, 9380.0, 9410.0, 9414.0, 9635.0, 9644.0, 9710.0, 9770.0, 9839.0, 9844.0, 9846.0, 9855.0, 10083.0, 10110.0, 10250.0, 10435.0, 11145.0, 11221.0, 11240.0, 22858.0, 22882.0, 22903.0, 22905.0, 22933.0, 22989.0, 23048.0, 23220.0, 23239.0, 23258.0, 23303.0, 23348.0, 23357.0, 23555.0, 25894.0, 25974.0, 26030.0, 26119.0, 29116.0, 29119.0, 51421.0, 51433.0, 51523.0, 51555.0, 54820.0, 54899.0, 55114.0, 55223.0, 55230.0, 55313.0, 55357.0, 55619.0, 55755.0, 55793.0, 55839.0, 55902.0, 55915.0, 56940.0, 56957.0, 57060.0, 57571.0, 57584.0, 58476.0, 58504.0, 64077.0, 64506.0, 64793.0, 65125.0, 79031.0, 79092.0, 80005.0, 84084.0, 84307.0, 84327.0, 84669.0, 84722.0, 84735.0, 84749.0, 84909.0, 89853.0, 90861.0, 91703.0, 92521.0, 94274.0, 113451.0, 117584.0, 118611.0, 125061.0, 140688.0, 152503.0, 158135.0, 161725.0, 163782.0, 200539.0, 256987.0, 283254.0, 373509.0, 100653515.0 
GO:0005912 CC 1.55e-04  12/605   162/29107 D05 adherens junction                        999.0, 4643.0, 5796.0, 8502.0, 9223.0, 9267.0, 9414.0, 11155.0, 23150.0, 29119.0, 84978.0, 134549.0 
GO:0030864 CC 1.94e-04   7/605    58/29107 D07 cortical actin cytoskeleton              999.0, 2934.0, 3993.0, 4336.0, 4640.0, 55915.0, 134549.0 
GO:0016324 CC 2.05e-04  19/605   358/29107 D04 apical plasma membrane                   363.0, 928.0, 3249.0, 4036.0, 4118.0, 4640.0, 5337.0, 5794.0, 7018.0, 9026.0, 22802.0, 56302.0, 91703.0, 115019.0, 134549.0, 140803.0, 154043.0, 283999.0, 338328.0 
GO:0031941 CC 4.14e-04   5/605    31/29107 D02 filamentous actin                        4640.0, 11155.0, 56940.0, 83700.0, 92521.0 
GO:0005887 CC 4.91e-04  49/605  1403/29107 D04 integral component of plasma membrane    363.0, 928.0, 933.0, 1318.0, 1902.0, 2065.0, 2263.0, 2346.0, 2861.0, 2900.0, 3249.0, 3766.0, 4099.0, 4815.0, 4864.0, 5027.0, 5789.0, 5794.0, 5796.0, 7103.0, 7869.0, 8549.0, 8612.0, 8869.0, 9127.0, 9635.0, 10098.0, 10165.0, 10507.0, 11322.0, 22802.0, 23555.0, 23621.0, 25780.0, 28232.0, 54886.0, 55248.0, 55503.0, 56302.0, 57556.0, 64399.0, 79905.0, 79953.0, 80031.0, 83700.0, 115019.0, 131096.0, 140803.0, 162514.0 
GO:0005515 MF 2.94e-12 343/605 12418/29107 D02 protein binding                          100.0, 272.0, 288.0, 347.0, 363.0, 443.0, 666.0, 746.0, 825.0, 845.0, 928.0, 933.0, 991.0, 999.0, 1012.0, 1028.0, 1124.0, 1267.0, 1298.0, 1318.0, 1610.0, 1755.0, 1902.0, 2055.0, 2065.0, 2070.0, 2200.0, 2246.0, 2263.0, 2317.0, 2318.0, 2329.0, 2342.0, 2696.0, 2819.0, 2861.0, 2934.0, 3092.0, 3249.0, 3306.0, 3440.0, 3447.0, 3638.0, 3673.0, 3766.0, 3792.0, 3993.0, 4036.0, 4047.0, 4118.0, 4155.0, 4176.0, 4211.0, 4336.0, 4613.0, 4643.0, 4650.0, 4660.0, 4678.0, 4752.0, 4808.0, 4815.0, 4821.0, 4838.0, 4864.0, 5010.0, 5027.0, 5046.0, 5096.0, 5129.0, 5154.0, 5287.0, 5337.0, 5414.0, 5450.0, 5588.0, 5629.0, 5653.0, 5789.0, 5794.0, 5796.0, 6035.0, 6242.0, 6272.0, 6299.0, 6319.0, 6422.0, 6642.0, 6900.0, 6908.0, 7018.0, 7058.0, 7103.0, 7405.0, 7436.0, 7456.0, 7551.0, 7571.0, 7586.0, 7681.0, 7694.0, 7746.0, 7846.0, 7942.0, 8291.0, 8292.0, 8495.0, 8502.0, 8549.0, 8605.0, 8612.0, 8633.0, 8871.0, 9026.0, 9053.0, 9220.0, 9223.0, 9267.0, 9380.0, 9410.0, 9414.0, 9448.0, 9507.0, 9586.0, 9603.0, 9638.0, 9644.0, 9710.0, 9717.0, 9725.0, 9731.0, 9770.0, 9788.0, 9839.0, 9844.0, 9846.0, 9886.0, 9891.0, 10083.0, 10098.0, 10181.0, 10215.0, 10250.0, 10278.0, 10420.0, 10425.0, 10435.0, 10507.0, 10655.0, 10664.0, 10826.0, 10906.0, 11145.0, 11155.0, 11221.0, 11226.0, 11322.0, 22795.0, 22858.0, 22882.0, 22903.0, 22905.0, 22933.0, 23048.0, 23120.0, 23127.0, 23176.0, 23187.0, 23239.0, 23242.0, 23258.0, 23303.0, 23308.0, 23348.0, 23349.0, 23506.0, 23555.0, 23604.0, 23621.0, 23671.0, 24139.0, 25780.0, 25894.0, 25943.0, 25974.0, 26022.0, 26119.0, 26206.0, 26585.0, 27130.0, 27296.0, 27315.0, 28990.0, 28996.0, 29116.0, 29119.0, 29956.0, 51058.0, 51090.0, 51148.0, 51421.0, 51507.0, 51642.0, 51700.0, 53637.0, 54820.0, 54828.0, 54842.0, 54886.0, 54892.0, 54925.0, 54941.0, 55070.0, 55114.0, 55170.0, 55182.0, 55223.0, 55248.0, 55357.0, 55421.0, 55503.0, 55619.0, 55636.0, 55652.0, 55677.0, 55755.0, 55793.0, 55861.0, 55888.0, 55915.0, 56246.0, 56302.0, 56895.0, 56957.0, 56978.0, 57020.0, 57185.0, 57188.0, 57458.0, 57460.0, 57467.0, 57530.0, 57556.0, 57584.0, 58473.0, 58476.0, 58504.0, 60484.0, 63971.0, 64077.0, 64375.0, 64399.0, 64506.0, 64714.0, 64793.0, 64798.0, 64834.0, 64849.0, 65108.0, 65125.0, 79031.0, 79152.0, 79173.0, 79633.0, 79885.0, 79899.0, 79953.0, 79957.0, 79962.0, 80005.0, 80174.0, 80345.0, 80725.0, 83700.0, 83714.0, 84084.0, 84296.0, 84307.0, 84628.0, 84669.0, 84722.0, 84749.0, 84978.0, 89853.0, 91369.0, 91526.0, 91703.0, 91833.0, 92960.0, 93643.0, 94015.0, 113451.0, 115584.0, 116154.0, 116173.0, 116362.0, 116987.0, 117584.0, 118426.0, 118442.0, 118738.0, 121227.0, 123606.0, 125061.0, 128869.0, 129563.0, 133121.0, 134285.0, 135932.0, 140688.0, 140803.0, 143425.0, 151647.0, 152503.0, 154043.0, 159195.0, 160335.0, 161176.0, 163782.0, 200424.0, 200539.0, 203286.0, 220108.0, 220965.0, 220972.0, 220992.0, 221184.0, 221458.0, 221476.0, 255394.0, 256227.0, 283337.0, 284992.0, 285025.0, 338328.0, 338382.0, 348938.0, 387357.0, 388403.0, 388969.0, 401548.0, 404093.0, 643008.0 
GO:0051015 MF 1.39e-05  16/605   217/29107 D05 actin filament binding                   2317.0, 2318.0, 2934.0, 3092.0, 4640.0, 4642.0, 4643.0, 9026.0, 10083.0, 22989.0, 29119.0, 65108.0, 79789.0, 83543.0, 134549.0, 161176.0 
GO:0035091 MF 2.90e-05  10/605    95/29107 D04 phosphatidylinositol binding             3092.0, 4643.0, 5287.0, 5337.0, 6642.0, 9026.0, 54828.0, 54899.0, 92017.0, 401548.0 
GO:0046872 MF 3.40e-05  77/605  2297/29107 D04 metal ion binding                        105.0, 272.0, 443.0, 1124.0, 2070.0, 2346.0, 3673.0, 3792.0, 4650.0, 4752.0, 5137.0, 5151.0, 5158.0, 5588.0, 6299.0, 7571.0, 7586.0, 7621.0, 7681.0, 7694.0, 7746.0, 8437.0, 9507.0, 9586.0, 9635.0, 9745.0, 9839.0, 9891.0, 10181.0, 10420.0, 10655.0, 10906.0, 11155.0, 11226.0, 22802.0, 22882.0, 22998.0, 23239.0, 23349.0, 25961.0, 29116.0, 51058.0, 51780.0, 54925.0, 55182.0, 55313.0, 55503.0, 55888.0, 56302.0, 56978.0, 57507.0, 57571.0, 64077.0, 64506.0, 79695.0, 80345.0, 84307.0, 84327.0, 84449.0, 84735.0, 91703.0, 116987.0, 117584.0, 118738.0, 133121.0, 140766.0, 140803.0, 147929.0, 158471.0, 220992.0, 221184.0, 282890.0, 283254.0, 283337.0, 342357.0, 388403.0, 100128908.0 
```
