## Supplementary material for "Transcriptional and genetic sex differences for schizophrenia across the dorsolateral prefrontal cortex, hippocampus, and caudate nucleus": Data S4: GO_analysis_module_black.txt

```
GO:0006357 BP 4.03e-26 105/602  1604/29107 D10 regulation of transcription by RNA polymerase II 196.0, 1105.0, 1998.0, 2005.0, 2551.0, 3150.0, 4089.0, 4090.0, 4193.0, 4780.0, 5241.0, 5396.0, 5934.0, 6670.0, 7181.0, 7539.0, 7570.0, 7572.0, 7576.0, 7587.0, 7594.0, 7652.0, 7675.0, 7741.0, 7743.0, 7768.0, 7769.0, 7770.0, 8725.0, 9031.0, 9534.0, 9668.0, 9849.0, 9969.0, 9988.0, 10224.0, 10780.0, 23036.0, 23269.0, 26959.0, 29915.0, 30832.0, 51276.0, 51427.0, 51710.0, 55023.0, 55578.0, 56242.0, 57018.0, 57573.0, 57684.0, 59348.0, 64376.0, 65986.0, 79027.0, 79788.0, 79811.0, 79898.0, 80264.0, 80314.0, 84146.0, 84527.0, 84775.0, 90338.0, 90576.0, 90649.0, 91120.0, 91392.0, 91664.0, 93134.0, 94039.0, 115560.0, 117608.0, 124961.0, 125893.0, 126069.0, 134187.0, 146198.0, 147657.0, 147694.0, 147837.0, 147948.0, 148156.0, 152687.0, 162963.0, 221037.0, 252884.0, 254251.0, 284371.0, 285349.0, 339318.0, 339324.0, 339327.0, 339500.0, 339559.0, 342908.0, 342926.0, 345462.0, 388523.0, 388536.0, 388561.0, 643836.0, 100131827.0, 101060200.0, 110116772.0 
GO:0051301 BP 1.38e-09  28/602   350/29107 D02 cell division                            900.0, 1060.0, 1062.0, 1070.0, 4750.0, 5586.0, 6993.0, 7813.0, 8881.0, 9113.0, 10051.0, 10274.0, 11104.0, 23063.0, 23137.0, 23607.0, 25936.0, 54801.0, 54962.0, 79003.0, 79023.0, 79892.0, 83540.0, 115106.0, 121441.0, 163859.0, 246184.0, 348995.0 
GO:0051315 BP 1.55e-06   5/602    11/29107 D04 attachment of mitotic spindle microtubules to kinetochore 1060.0, 1062.0, 51115.0, 79003.0, 83540.0 
GO:0006974 BP 4.27e-06  18/602   246/29107 D04 cellular response to DNA damage stimulus 580.0, 836.0, 7486.0, 9031.0, 10010.0, 10635.0, 23137.0, 23376.0, 23411.0, 25836.0, 51366.0, 51426.0, 55602.0, 79915.0, 245711.0, 252983.0, 254225.0, 257218.0 
GO:0006355 BP 5.74e-06  27/602   495/29107 D09 regulation of transcription, DNA-templated 196.0, 675.0, 6670.0, 7539.0, 7570.0, 7587.0, 7700.0, 7741.0, 9111.0, 9252.0, 9988.0, 29072.0, 29915.0, 55749.0, 56242.0, 59348.0, 60313.0, 64116.0, 80014.0, 80264.0, 90321.0, 90649.0, 91120.0, 91392.0, 170959.0, 221037.0, 339500.0 
GO:0006325 BP 5.85e-06  12/602   117/29107 D04 chromatin organization                   3150.0, 3151.0, 5933.0, 5934.0, 9324.0, 9849.0, 23411.0, 54799.0, 55904.0, 80312.0, 81550.0, 84142.0 
GO:0035195 BP 1.42e-05   0/602   557/29107 D10 gene silencing by miRNA                   
GO:0005634 CC 1.76e-30 230/602  5371/29107 D05 nucleus                                  102.0, 196.0, 330.0, 580.0, 675.0, 836.0, 858.0, 900.0, 1062.0, 1105.0, 1466.0, 1998.0, 2005.0, 2072.0, 2551.0, 2969.0, 3150.0, 3151.0, 3187.0, 3842.0, 3858.0, 4089.0, 4090.0, 4193.0, 4750.0, 4780.0, 4820.0, 5052.0, 5074.0, 5396.0, 5433.0, 5525.0, 5586.0, 5783.0, 5980.0, 6670.0, 6815.0, 6917.0, 7178.0, 7324.0, 7486.0, 7539.0, 7570.0, 7572.0, 7576.0, 7587.0, 7594.0, 7652.0, 7675.0, 7700.0, 7741.0, 7743.0, 7768.0, 7769.0, 7770.0, 7813.0, 8520.0, 8725.0, 8915.0, 9111.0, 9113.0, 9204.0, 9205.0, 9252.0, 9255.0, 9324.0, 9534.0, 9668.0, 9782.0, 9848.0, 9849.0, 9857.0, 9969.0, 9984.0, 9988.0, 10051.0, 10140.0, 10146.0, 10179.0, 10224.0, 10274.0, 10443.0, 10635.0, 10780.0, 10950.0, 11162.0, 11164.0, 22832.0, 23036.0, 23063.0, 23075.0, 23137.0, 23376.0, 23411.0, 23469.0, 23473.0, 25836.0, 25950.0, 26092.0, 26959.0, 27030.0, 28970.0, 29066.0, 29072.0, 29843.0, 29896.0, 29915.0, 29980.0, 30832.0, 51065.0, 51244.0, 51265.0, 51276.0, 51366.0, 51426.0, 51427.0, 51710.0, 54454.0, 54583.0, 54619.0, 54799.0, 54823.0, 54962.0, 55023.0, 55100.0, 55196.0, 55233.0, 55291.0, 55437.0, 55727.0, 55729.0, 55749.0, 55783.0, 55904.0, 56242.0, 57002.0, 57018.0, 57117.0, 57337.0, 57573.0, 58490.0, 59348.0, 60313.0, 60485.0, 64376.0, 64802.0, 65986.0, 79003.0, 79023.0, 79027.0, 79074.0, 79577.0, 79788.0, 79811.0, 79828.0, 79830.0, 79892.0, 79898.0, 79915.0, 80012.0, 80264.0, 80312.0, 80314.0, 81550.0, 81930.0, 84142.0, 84146.0, 84324.0, 84527.0, 84640.0, 84775.0, 84986.0, 90321.0, 90338.0, 90390.0, 90459.0, 90576.0, 90649.0, 91120.0, 91392.0, 91664.0, 93134.0, 93587.0, 94039.0, 112858.0, 115560.0, 117608.0, 124512.0, 124961.0, 125893.0, 126069.0, 134187.0, 146198.0, 147657.0, 147694.0, 147837.0, 147948.0, 148156.0, 152687.0, 162963.0, 163859.0, 164045.0, 165324.0, 168850.0, 170959.0, 192670.0, 200765.0, 245711.0, 252884.0, 254225.0, 254251.0, 256006.0, 284371.0, 285349.0, 285605.0, 339318.0, 339324.0, 339327.0, 339500.0, 339559.0, 342908.0, 342926.0, 345462.0, 388523.0, 388536.0, 388561.0, 643836.0, 100131827.0, 101060200.0, 110116772.0 
GO:0005654 CC 4.11e-19 160/602  3805/29107 D02 nucleoplasm                              196.0, 330.0, 580.0, 675.0, 836.0, 839.0, 868.0, 900.0, 1060.0, 1062.0, 1105.0, 1355.0, 1787.0, 1998.0, 2005.0, 2072.0, 2551.0, 2969.0, 3150.0, 3187.0, 4089.0, 4090.0, 4193.0, 4507.0, 4729.0, 4750.0, 4780.0, 5241.0, 5243.0, 5396.0, 5433.0, 5557.0, 5558.0, 5586.0, 5783.0, 5933.0, 5934.0, 5980.0, 6670.0, 6738.0, 6744.0, 6815.0, 6917.0, 7178.0, 7181.0, 7324.0, 7402.0, 7486.0, 7570.0, 7572.0, 7741.0, 8520.0, 8725.0, 8773.0, 8881.0, 9015.0, 9031.0, 9111.0, 9169.0, 9252.0, 9321.0, 9324.0, 9668.0, 9848.0, 9969.0, 9984.0, 9988.0, 10051.0, 10179.0, 10274.0, 10635.0, 10741.0, 10746.0, 23063.0, 23137.0, 23269.0, 23272.0, 23325.0, 23411.0, 25836.0, 26009.0, 26043.0, 26959.0, 27030.0, 28970.0, 29072.0, 29843.0, 29896.0, 29915.0, 30061.0, 30832.0, 51077.0, 51099.0, 51174.0, 51199.0, 51244.0, 51300.0, 51366.0, 51426.0, 51542.0, 51585.0, 53981.0, 54454.0, 54629.0, 54875.0, 54962.0, 55233.0, 55252.0, 55274.0, 55291.0, 55602.0, 55729.0, 55749.0, 55904.0, 57117.0, 57684.0, 58490.0, 59348.0, 64318.0, 64421.0, 64802.0, 65986.0, 79023.0, 79074.0, 79577.0, 79621.0, 79664.0, 79670.0, 79811.0, 79823.0, 79892.0, 80012.0, 80314.0, 81550.0, 83540.0, 84142.0, 84191.0, 84324.0, 84991.0, 89978.0, 90390.0, 91452.0, 93587.0, 112495.0, 112858.0, 114885.0, 121441.0, 137492.0, 147657.0, 150274.0, 163859.0, 192669.0, 221037.0, 245711.0, 246184.0, 254225.0, 257218.0, 285636.0, 339324.0, 348995.0 
GO:0005829 CC 7.65e-13 181/602  5294/29107 D02 cytosol                                  196.0, 330.0, 567.0, 663.0, 675.0, 831.0, 836.0, 839.0, 868.0, 987.0, 1060.0, 1062.0, 1203.0, 1615.0, 1998.0, 2005.0, 2635.0, 3161.0, 3187.0, 3417.0, 3842.0, 3858.0, 3987.0, 4089.0, 4090.0, 4193.0, 4214.0, 4507.0, 4729.0, 4750.0, 4780.0, 5052.0, 5095.0, 5150.0, 5238.0, 5241.0, 5396.0, 5433.0, 5525.0, 5586.0, 5611.0, 5756.0, 5783.0, 5825.0, 5828.0, 5906.0, 5908.0, 5934.0, 6093.0, 6450.0, 6738.0, 6744.0, 6815.0, 6868.0, 7178.0, 7324.0, 7326.0, 7525.0, 7741.0, 7813.0, 8725.0, 8767.0, 8881.0, 8915.0, 9043.0, 9111.0, 9113.0, 9255.0, 9306.0, 9324.0, 9669.0, 9712.0, 9988.0, 10010.0, 10051.0, 10146.0, 10274.0, 10693.0, 10746.0, 10818.0, 11164.0, 11234.0, 22796.0, 22832.0, 23011.0, 23063.0, 23075.0, 23165.0, 23190.0, 23318.0, 23376.0, 23411.0, 23473.0, 23556.0, 23586.0, 23607.0, 25836.0, 25936.0, 26043.0, 26065.0, 26092.0, 26286.0, 27031.0, 27236.0, 27241.0, 29915.0, 30061.0, 51099.0, 51100.0, 51128.0, 51130.0, 51134.0, 51174.0, 51366.0, 51542.0, 54469.0, 54583.0, 54629.0, 54801.0, 54809.0, 54875.0, 55125.0, 55233.0, 55291.0, 55300.0, 55437.0, 55667.0, 55729.0, 55740.0, 55761.0, 60485.0, 65065.0, 79003.0, 79023.0, 79577.0, 79664.0, 79670.0, 79823.0, 79892.0, 80014.0, 81550.0, 81930.0, 83540.0, 84085.0, 84131.0, 84191.0, 84223.0, 84640.0, 84986.0, 89122.0, 89978.0, 90268.0, 91452.0, 93587.0, 114885.0, 115106.0, 115548.0, 121441.0, 122769.0, 127018.0, 135228.0, 137492.0, 147657.0, 150274.0, 152137.0, 154214.0, 157657.0, 163786.0, 163859.0, 165324.0, 192669.0, 192670.0, 200894.0, 222235.0, 246184.0, 254225.0, 285331.0, 285636.0, 339324.0, 348995.0, 374354.0 
GO:0005737 CC 1.35e-06 143/602  4713/29107 D02 cytoplasm                                102.0, 196.0, 330.0, 580.0, 663.0, 831.0, 836.0, 839.0, 900.0, 1070.0, 1105.0, 1466.0, 1615.0, 1787.0, 2635.0, 2653.0, 2969.0, 3150.0, 3151.0, 3417.0, 3652.0, 3842.0, 3858.0, 3987.0, 4089.0, 4090.0, 4193.0, 4750.0, 4780.0, 4820.0, 5052.0, 5074.0, 5525.0, 5586.0, 5611.0, 5756.0, 5783.0, 5906.0, 6093.0, 6443.0, 6815.0, 6868.0, 6993.0, 7178.0, 7402.0, 7486.0, 8725.0, 8767.0, 8773.0, 8881.0, 8915.0, 9043.0, 9111.0, 9252.0, 9306.0, 9364.0, 9669.0, 9694.0, 9848.0, 9857.0, 9984.0, 10140.0, 10146.0, 10203.0, 10818.0, 10950.0, 11104.0, 11162.0, 23063.0, 23075.0, 23137.0, 23318.0, 23376.0, 23411.0, 23586.0, 23607.0, 25950.0, 26065.0, 29843.0, 29915.0, 30061.0, 51100.0, 51115.0, 51174.0, 51265.0, 51430.0, 51585.0, 54407.0, 54583.0, 54619.0, 54809.0, 54875.0, 54962.0, 55125.0, 55233.0, 55437.0, 55582.0, 55761.0, 55783.0, 55805.0, 55904.0, 55917.0, 57002.0, 57337.0, 57639.0, 60485.0, 64398.0, 64802.0, 79027.0, 79029.0, 79670.0, 79807.0, 79823.0, 79828.0, 80014.0, 80705.0, 81930.0, 84223.0, 84986.0, 89122.0, 90268.0, 90459.0, 90799.0, 90806.0, 112858.0, 115548.0, 124512.0, 127018.0, 133619.0, 145482.0, 148867.0, 150274.0, 152137.0, 154214.0, 157657.0, 192669.0, 192670.0, 201725.0, 219285.0, 252884.0, 285605.0, 387119.0, 100127983.0 
GO:0005814 CC 1.89e-06  14/602   144/29107 D05 centriole                                1070.0, 6093.0, 9857.0, 22832.0, 51134.0, 51174.0, 51199.0, 54875.0, 55125.0, 57639.0, 80705.0, 84131.0, 121441.0, 163786.0 
GO:0000242 CC 4.30e-06   6/602    22/29107 D02 pericentriolar material                  4750.0, 27241.0, 51199.0, 55125.0, 121441.0, 387119.0 
GO:0005813 CC 6.55e-06  28/602   528/29107 D03 centrosome                               675.0, 1070.0, 3161.0, 4089.0, 4750.0, 4780.0, 5525.0, 5586.0, 7486.0, 8881.0, 9857.0, 11104.0, 22832.0, 23063.0, 23473.0, 51199.0, 54619.0, 54801.0, 54875.0, 55125.0, 84131.0, 90799.0, 115106.0, 121441.0, 137492.0, 163786.0, 285331.0, 387119.0 
GO:0016604 CC 1.41e-05  20/602   321/29107 D02 nuclear body                             1060.0, 1998.0, 4193.0, 5586.0, 9031.0, 9169.0, 10274.0, 26043.0, 28970.0, 29915.0, 51426.0, 55729.0, 55904.0, 59348.0, 64802.0, 79664.0, 79811.0, 84142.0, 112495.0, 254225.0 
GO:0000775 CC 1.89e-04   7/602    58/29107 D03 chromosome, centromeric region           1062.0, 5525.0, 10051.0, 10274.0, 23063.0, 23137.0, 83540.0 
GO:0005576 CC 1.46e-05  15/602  1854/29107 D02 extracellular region                     284.0, 567.0, 1842.0, 3417.0, 5611.0, 6093.0, 6993.0, 8763.0, 9445.0, 27031.0, 51192.0, 55582.0, 80167.0, 135228.0, 374354.0 
GO:0005515 MF 1.89e-29 393/602 12418/29107 D02 protein binding                          102.0, 196.0, 330.0, 567.0, 580.0, 663.0, 675.0, 831.0, 836.0, 839.0, 857.0, 858.0, 868.0, 900.0, 1060.0, 1062.0, 1070.0, 1102.0, 1105.0, 1203.0, 1355.0, 1466.0, 1519.0, 1615.0, 1998.0, 2005.0, 2054.0, 2072.0, 2108.0, 2110.0, 2551.0, 2635.0, 2653.0, 2791.0, 2969.0, 3150.0, 3151.0, 3161.0, 3187.0, 3417.0, 3459.0, 3842.0, 3858.0, 3895.0, 3987.0, 3998.0, 4089.0, 4090.0, 4193.0, 4214.0, 4507.0, 4547.0, 4729.0, 4750.0, 4780.0, 5052.0, 5074.0, 5095.0, 5166.0, 5229.0, 5241.0, 5243.0, 5281.0, 5396.0, 5411.0, 5433.0, 5525.0, 5554.0, 5557.0, 5558.0, 5586.0, 5756.0, 5783.0, 5825.0, 5828.0, 5906.0, 5908.0, 5933.0, 5934.0, 5980.0, 6093.0, 6302.0, 6307.0, 6443.0, 6670.0, 6745.0, 6747.0, 6815.0, 6868.0, 6917.0, 6993.0, 7178.0, 7181.0, 7324.0, 7326.0, 7402.0, 7486.0, 7525.0, 7572.0, 7675.0, 7741.0, 7768.0, 7770.0, 7813.0, 8520.0, 8725.0, 8763.0, 8767.0, 8773.0, 8881.0, 8915.0, 9015.0, 9031.0, 9043.0, 9111.0, 9113.0, 9169.0, 9205.0, 9252.0, 9255.0, 9306.0, 9317.0, 9321.0, 9324.0, 9364.0, 9403.0, 9445.0, 9668.0, 9669.0, 9694.0, 9782.0, 9848.0, 9857.0, 9984.0, 10010.0, 10051.0, 10140.0, 10146.0, 10179.0, 10201.0, 10203.0, 10274.0, 10443.0, 10635.0, 10741.0, 10746.0, 10818.0, 10950.0, 10972.0, 11104.0, 11112.0, 11164.0, 11234.0, 11272.0, 22796.0, 22832.0, 23011.0, 23063.0, 23075.0, 23137.0, 23165.0, 23190.0, 23269.0, 23272.0, 23318.0, 23347.0, 23376.0, 23411.0, 23471.0, 23473.0, 23478.0, 23483.0, 23545.0, 23586.0, 23607.0, 25836.0, 25923.0, 25936.0, 25950.0, 26009.0, 26043.0, 26065.0, 26092.0, 26286.0, 26959.0, 27030.0, 27031.0, 27236.0, 27241.0, 27291.0, 28970.0, 29072.0, 29843.0, 29896.0, 29915.0, 29980.0, 30061.0, 51009.0, 51065.0, 51077.0, 51099.0, 51100.0, 51110.0, 51128.0, 51130.0, 51134.0, 51144.0, 51192.0, 51199.0, 51244.0, 51265.0, 51300.0, 51315.0, 51366.0, 51427.0, 51542.0, 51643.0, 51661.0, 51726.0, 53981.0, 54407.0, 54469.0, 54583.0, 54799.0, 54801.0, 54809.0, 54901.0, 54962.0, 55023.0, 55125.0, 55196.0, 55233.0, 55278.0, 55291.0, 55326.0, 55333.0, 55437.0, 55578.0, 55582.0, 55602.0, 55608.0, 55729.0, 55740.0, 55749.0, 55760.0, 55761.0, 55805.0, 55829.0, 55848.0, 55904.0, 55917.0, 56204.0, 56913.0, 57002.0, 57018.0, 57038.0, 57045.0, 57117.0, 57337.0, 57639.0, 57684.0, 58490.0, 59348.0, 60313.0, 60481.0, 60485.0, 60492.0, 63915.0, 63931.0, 64215.0, 64376.0, 64398.0, 64421.0, 64802.0, 65986.0, 79003.0, 79023.0, 79027.0, 79074.0, 79577.0, 79635.0, 79664.0, 79670.0, 79736.0, 79807.0, 79811.0, 79892.0, 79898.0, 79915.0, 80012.0, 80314.0, 80318.0, 80705.0, 81542.0, 81550.0, 81671.0, 81930.0, 83540.0, 84142.0, 84191.0, 84267.0, 84298.0, 84324.0, 84328.0, 84527.0, 84640.0, 84641.0, 84775.0, 84888.0, 84986.0, 84991.0, 90268.0, 90321.0, 90390.0, 90459.0, 90799.0, 91392.0, 92667.0, 93587.0, 94039.0, 112495.0, 112858.0, 114885.0, 115106.0, 115548.0, 115560.0, 116228.0, 116254.0, 116441.0, 121441.0, 122769.0, 122809.0, 124491.0, 124512.0, 124961.0, 126069.0, 127018.0, 128710.0, 129531.0, 130162.0, 130355.0, 133619.0, 134187.0, 137492.0, 144245.0, 144363.0, 145482.0, 146198.0, 147657.0, 147837.0, 148156.0, 148362.0, 150274.0, 150737.0, 151188.0, 152137.0, 152687.0, 152815.0, 154791.0, 157657.0, 163786.0, 163859.0, 165324.0, 167691.0, 171546.0, 192669.0, 192670.0, 200765.0, 200894.0, 201562.0, 201725.0, 201965.0, 219285.0, 220441.0, 221037.0, 245711.0, 246184.0, 252983.0, 254225.0, 254251.0, 257218.0, 285331.0, 285349.0, 317671.0, 339324.0, 342908.0, 348995.0, 374354.0, 375287.0, 401494.0, 440026.0, 619208.0, 100129792.0 
GO:0046872 MF 1.67e-26 130/602  2297/29107 D04 metal ion binding                        102.0, 330.0, 580.0, 1466.0, 2110.0, 3998.0, 4089.0, 4090.0, 4729.0, 4750.0, 5095.0, 5150.0, 5558.0, 5828.0, 5980.0, 6093.0, 6670.0, 6738.0, 6868.0, 7572.0, 7576.0, 7587.0, 7594.0, 7652.0, 7675.0, 7700.0, 7741.0, 7743.0, 7768.0, 7769.0, 7770.0, 8702.0, 9169.0, 9534.0, 9668.0, 9669.0, 9849.0, 10010.0, 10201.0, 10224.0, 10746.0, 10780.0, 23036.0, 23411.0, 23469.0, 23527.0, 26286.0, 29066.0, 29072.0, 30832.0, 51065.0, 51128.0, 51276.0, 51426.0, 51427.0, 51710.0, 51809.0, 54901.0, 55233.0, 55252.0, 55274.0, 55904.0, 56242.0, 56913.0, 57117.0, 57573.0, 57684.0, 59348.0, 65986.0, 79027.0, 79788.0, 79898.0, 80264.0, 84146.0, 84191.0, 84527.0, 84775.0, 90321.0, 90338.0, 90459.0, 90576.0, 90649.0, 91120.0, 91392.0, 91664.0, 93134.0, 94039.0, 115560.0, 117608.0, 118987.0, 124961.0, 125893.0, 126069.0, 146198.0, 147657.0, 147694.0, 147837.0, 147948.0, 148156.0, 150274.0, 152687.0, 152815.0, 154214.0, 162963.0, 168850.0, 170959.0, 192669.0, 220441.0, 221037.0, 252884.0, 254225.0, 257218.0, 284371.0, 285349.0, 317671.0, 339318.0, 339324.0, 339327.0, 339500.0, 339559.0, 342908.0, 342926.0, 345462.0, 388523.0, 388536.0, 388561.0, 643836.0, 100131827.0, 101060200.0, 110116772.0 
GO:0000981 MF 2.62e-17  76/602  1241/29107 D03 DNA-binding transcription factor activity, RNA polymerase II-specific 196.0, 1998.0, 2005.0, 2551.0, 2969.0, 4089.0, 4090.0, 4780.0, 5241.0, 5396.0, 6670.0, 7181.0, 7539.0, 7570.0, 7572.0, 7576.0, 7587.0, 7675.0, 7700.0, 7741.0, 7743.0, 9534.0, 9668.0, 9849.0, 9988.0, 10224.0, 10780.0, 23036.0, 23269.0, 26959.0, 30832.0, 51276.0, 51710.0, 56242.0, 57573.0, 79027.0, 79788.0, 80264.0, 84146.0, 84527.0, 84775.0, 90338.0, 90576.0, 90649.0, 91120.0, 91392.0, 93134.0, 94039.0, 117608.0, 124961.0, 125893.0, 126069.0, 134187.0, 146198.0, 147657.0, 147694.0, 147837.0, 147948.0, 148156.0, 152687.0, 162963.0, 170959.0, 252884.0, 339318.0, 339324.0, 339327.0, 339500.0, 339559.0, 342908.0, 342926.0, 345462.0, 388523.0, 388536.0, 388561.0, 101060200.0, 110116772.0 
GO:0000978 MF 6.36e-17  73/602  1178/29107 D09 RNA polymerase II cis-regulatory region sequence-specific DNA binding 2005.0, 2551.0, 4089.0, 4090.0, 4780.0, 5241.0, 5396.0, 6670.0, 7181.0, 7572.0, 7576.0, 7587.0, 7594.0, 7652.0, 7675.0, 7700.0, 7741.0, 7743.0, 7768.0, 7769.0, 7770.0, 9534.0, 9668.0, 9988.0, 10780.0, 23269.0, 23411.0, 26959.0, 30832.0, 51276.0, 51427.0, 55749.0, 56242.0, 57573.0, 57684.0, 59348.0, 64376.0, 79027.0, 79788.0, 79898.0, 80264.0, 84146.0, 84775.0, 90338.0, 90649.0, 91120.0, 91392.0, 91664.0, 93134.0, 115560.0, 117608.0, 125893.0, 134187.0, 147657.0, 147694.0, 152687.0, 162963.0, 170959.0, 252884.0, 284371.0, 285349.0, 339318.0, 339324.0, 339327.0, 339500.0, 342926.0, 345462.0, 388523.0, 388536.0, 388561.0, 643836.0, 100131827.0, 110116772.0 
GO:0003677 MF 1.81e-07  45/602   921/29107 D04 DNA binding                              196.0, 1060.0, 1105.0, 2005.0, 2072.0, 2969.0, 3150.0, 4089.0, 4780.0, 5241.0, 5411.0, 5558.0, 5980.0, 6917.0, 7181.0, 7486.0, 7570.0, 7594.0, 7652.0, 9015.0, 9204.0, 9984.0, 10146.0, 10635.0, 23036.0, 23075.0, 23347.0, 26009.0, 54469.0, 54962.0, 55252.0, 59348.0, 60313.0, 64215.0, 79915.0, 80012.0, 80312.0, 84324.0, 90321.0, 112495.0, 152815.0, 168850.0, 200765.0, 254251.0, 257218.0 
GO:0000977 MF 1.79e-06  22/602   330/29107 D08 RNA polymerase II transcription regulatory region sequence-specific DNA binding 5933.0, 5934.0, 6670.0, 7539.0, 7570.0, 9849.0, 10224.0, 51710.0, 64376.0, 65986.0, 84527.0, 90576.0, 94039.0, 124961.0, 126069.0, 146198.0, 147837.0, 147948.0, 148156.0, 339559.0, 342908.0, 101060200.0 
GO:0003682 MF 2.43e-05  23/602   418/29107 D02 chromatin binding                        2005.0, 2551.0, 3150.0, 3151.0, 4089.0, 6670.0, 7486.0, 8725.0, 9324.0, 10051.0, 10274.0, 23272.0, 25836.0, 27030.0, 54454.0, 54799.0, 55252.0, 64318.0, 79892.0, 80012.0, 81550.0, 117608.0, 170959.0 
GO:0003727 MF 4.16e-05   7/602    46/29107 D05 single-stranded RNA binding              10179.0, 23586.0, 26065.0, 51110.0, 192669.0, 192670.0, 494115.0 
GO:0033038 MF 4.46e-05   5/602    20/29107 D05 bitter taste receptor activity           50838.0, 50840.0, 259293.0, 259295.0, 259296.0 
GO:0035198 MF 5.26e-05   6/602    33/29107 D06 miRNA binding                            9782.0, 23318.0, 29066.0, 79670.0, 192669.0, 192670.0 
GO:0003723 MF 9.21e-05  51/602  1388/29107 D04 RNA binding                              580.0, 831.0, 1615.0, 1787.0, 3151.0, 3187.0, 3842.0, 3895.0, 5052.0, 5411.0, 5586.0, 6738.0, 7178.0, 9169.0, 9669.0, 9782.0, 9984.0, 10146.0, 10179.0, 10635.0, 23272.0, 23318.0, 26065.0, 26959.0, 28957.0, 29066.0, 29896.0, 51065.0, 51077.0, 51366.0, 53981.0, 55119.0, 55602.0, 55749.0, 55760.0, 57038.0, 60313.0, 63931.0, 64318.0, 79670.0, 79736.0, 79811.0, 81550.0, 84298.0, 84324.0, 84991.0, 91351.0, 93587.0, 128061.0, 192669.0, 375287.0 
```
