## Supplementary material for "Transcriptional and genetic sex differences for schizophrenia across the dorsolateral prefrontal cortex, hippocampus, and caudate nucleus": Data S4: GO_analysis_module_blue.txt

```
GO:0006468 BP 3.14e-12 62/1485   460/29107 D07 protein phosphorylation                  156.0, 613.0, 816.0, 1455.0, 1487.0, 1613.0, 2011.0, 2621.0, 2870.0, 2931.0, 3706.0, 3984.0, 4058.0, 4145.0, 5155.0, 5164.0, 5261.0, 5293.0, 5575.0, 5580.0, 5595.0, 5596.0, 5600.0, 5754.0, 5871.0, 5891.0, 5914.0, 6482.0, 6794.0, 7786.0, 8408.0, 8569.0, 8711.0, 9024.0, 9088.0, 9149.0, 9344.0, 10290.0, 10295.0, 10494.0, 22983.0, 23139.0, 23178.0, 23552.0, 27148.0, 56924.0, 57538.0, 57761.0, 57787.0, 65268.0, 83931.0, 84033.0, 84206.0, 84446.0, 84630.0, 84687.0, 114783.0, 124923.0, 126520.0, 140901.0, 157285.0, 203054.0 
GO:0071805 BP 1.09e-08 24/1485   122/29107 D08 potassium ion transmembrane transport    610.0, 3748.0, 3749.0, 3754.0, 3755.0, 3757.0, 3767.0, 3780.0, 3785.0, 6553.0, 6833.0, 8514.0, 9132.0, 9196.0, 23415.0, 23416.0, 30818.0, 50801.0, 51305.0, 56660.0, 57419.0, 57582.0, 57657.0, 123041.0 
GO:0045892 BP 6.87e-08 59/1485   548/29107 D10 negative regulation of transcription, DNA-templated 605.0, 1408.0, 1487.0, 2295.0, 2621.0, 3159.0, 3607.0, 4152.0, 4221.0, 4294.0, 4861.0, 5155.0, 5195.0, 5914.0, 6601.0, 6714.0, 7026.0, 7067.0, 7088.0, 7290.0, 7329.0, 8193.0, 8314.0, 8841.0, 8861.0, 9572.0, 9647.0, 9686.0, 10522.0, 11007.0, 22893.0, 22955.0, 23119.0, 25988.0, 51085.0, 51222.0, 51341.0, 55689.0, 56981.0, 57659.0, 57761.0, 57805.0, 65998.0, 79039.0, 80139.0, 81559.0, 83933.0, 84148.0, 84215.0, 90993.0, 112939.0, 115950.0, 126374.0, 144097.0, 153090.0, 155061.0, 283248.0, 387893.0, 642658.0 
GO:0050790 BP 1.56e-07 49/1485   426/29107 D03 regulation of catalytic activity         375.0, 823.0, 4324.0, 4326.0, 4924.0, 5476.0, 5526.0, 5662.0, 6002.0, 6904.0, 8818.0, 9024.0, 9265.0, 9605.0, 9610.0, 9649.0, 9681.0, 9815.0, 9828.0, 10044.0, 10300.0, 10893.0, 22898.0, 23263.0, 23268.0, 26051.0, 28964.0, 51195.0, 54509.0, 57449.0, 57465.0, 64374.0, 80728.0, 84033.0, 84079.0, 84315.0, 84988.0, 85442.0, 116988.0, 124056.0, 140885.0, 163688.0, 192111.0, 221002.0, 259173.0, 390637.0, 414918.0, 440073.0, 440193.0 
GO:0030036 BP 3.39e-07 26/1485   166/29107 D06 actin cytoskeleton organization          3706.0, 3984.0, 4771.0, 6712.0, 6722.0, 7016.0, 7148.0, 9260.0, 9344.0, 9828.0, 10603.0, 11188.0, 22808.0, 22885.0, 23384.0, 23396.0, 25794.0, 51332.0, 57731.0, 84448.0, 84501.0, 116986.0, 152273.0, 261734.0, 339451.0, 440073.0 
GO:0007399 BP 7.42e-07 39/1485   325/29107 D04 nervous system development               43.0, 1742.0, 2889.0, 2931.0, 3785.0, 3984.0, 4486.0, 4761.0, 4900.0, 5026.0, 5623.0, 6601.0, 7025.0, 8193.0, 8326.0, 8822.0, 8861.0, 9094.0, 9148.0, 9253.0, 9362.0, 9542.0, 10280.0, 10570.0, 10603.0, 10612.0, 22997.0, 23138.0, 27111.0, 51195.0, 51466.0, 55201.0, 55715.0, 57787.0, 57801.0, 64207.0, 81544.0, 84878.0, 146713.0 
GO:0007165 BP 1.29e-06 92/1485  1075/29107 D04 signal transduction                      109.0, 115.0, 268.0, 575.0, 613.0, 816.0, 1132.0, 1135.0, 1137.0, 1382.0, 1455.0, 1742.0, 1893.0, 2621.0, 2797.0, 2889.0, 2931.0, 3359.0, 3487.0, 3623.0, 3706.0, 3984.0, 4043.0, 4058.0, 4294.0, 4486.0, 4900.0, 5026.0, 5116.0, 5138.0, 5143.0, 5293.0, 5526.0, 5580.0, 5606.0, 5623.0, 5662.0, 5754.0, 5891.0, 5905.0, 5909.0, 5914.0, 6300.0, 6320.0, 6455.0, 6714.0, 6778.0, 7025.0, 7088.0, 7187.0, 7410.0, 7434.0, 7791.0, 8045.0, 8174.0, 8408.0, 8718.0, 8742.0, 8817.0, 8822.0, 8911.0, 9028.0, 9048.0, 9127.0, 9379.0, 9392.0, 9536.0, 9542.0, 9610.0, 10235.0, 10446.0, 10494.0, 10817.0, 30818.0, 30819.0, 54472.0, 54922.0, 57053.0, 57159.0, 57524.0, 64748.0, 64780.0, 79948.0, 80728.0, 84435.0, 114900.0, 151176.0, 160622.0, 222663.0, 261734.0, 286077.0, 348094.0 
GO:0018105 BP 1.87e-06 25/1485   170/29107 D09 peptidyl-serine phosphorylation          156.0, 1455.0, 1609.0, 2011.0, 2621.0, 2931.0, 4294.0, 5155.0, 5310.0, 5580.0, 5595.0, 6300.0, 6714.0, 7786.0, 8408.0, 8569.0, 9024.0, 9149.0, 22983.0, 23139.0, 25989.0, 84446.0, 84630.0, 282974.0, 388228.0 
GO:0035556 BP 1.94e-06 44/1485   402/29107 D05 intracellular signal transduction        109.0, 112.0, 115.0, 147.0, 1609.0, 1613.0, 2011.0, 5580.0, 5595.0, 5596.0, 5600.0, 5871.0, 5891.0, 6300.0, 6714.0, 7786.0, 8525.0, 8569.0, 9024.0, 9344.0, 9542.0, 9649.0, 9681.0, 10019.0, 10603.0, 10636.0, 22983.0, 23139.0, 23178.0, 23263.0, 23268.0, 27111.0, 51291.0, 54584.0, 56924.0, 57787.0, 57799.0, 65268.0, 80851.0, 84446.0, 140459.0, 225689.0, 282974.0, 342667.0 
GO:0006813 BP 7.02e-06 14/1485    68/29107 D07 potassium ion transport                  3749.0, 3754.0, 3755.0, 3761.0, 3768.0, 3780.0, 6833.0, 9132.0, 9196.0, 23415.0, 23416.0, 30819.0, 50801.0, 51305.0 
GO:0018108 BP 7.71e-06 20/1485   128/29107 D09 peptidyl-tyrosine phosphorylation        613.0, 2046.0, 2049.0, 2051.0, 4058.0, 4145.0, 4486.0, 5155.0, 5580.0, 5605.0, 5606.0, 6714.0, 7016.0, 8711.0, 9149.0, 10188.0, 57410.0, 84630.0, 91461.0, 284656.0 
GO:0046777 BP 1.12e-05 24/1485   176/29107 D08 protein autophosphorylation              613.0, 816.0, 1455.0, 1613.0, 2011.0, 2046.0, 2049.0, 4294.0, 6714.0, 6794.0, 7786.0, 8408.0, 8569.0, 8711.0, 9149.0, 9344.0, 10494.0, 23178.0, 23400.0, 25989.0, 29904.0, 65268.0, 84206.0, 225689.0 
GO:0034765 BP 1.65e-05 18/1485   113/29107 D06 regulation of ion transmembrane transport 610.0, 3748.0, 3749.0, 3754.0, 3761.0, 3767.0, 3768.0, 3785.0, 8911.0, 8912.0, 8913.0, 9132.0, 23415.0, 23416.0, 50801.0, 56660.0, 57657.0, 219931.0 
GO:0090129 BP 3.64e-05  5/1485     9/29107 D07 positive regulation of synapse maturation 816.0, 4761.0, 9148.0, 22859.0, 153090.0 
GO:0007420 BP 3.69e-05 28/1485   237/29107 D04 brain development                        409.0, 1746.0, 2016.0, 2906.0, 4221.0, 5089.0, 5463.0, 9001.0, 9148.0, 9600.0, 9751.0, 10058.0, 10458.0, 10844.0, 22983.0, 26160.0, 27148.0, 28964.0, 51654.0, 55201.0, 55506.0, 56917.0, 64405.0, 80714.0, 83538.0, 90780.0, 266727.0, 339451.0 
GO:0060079 BP 4.26e-05 12/1485    60/29107 D05 excitatory postsynaptic potential        409.0, 1135.0, 1137.0, 1813.0, 2901.0, 2906.0, 2931.0, 5026.0, 9127.0, 23542.0, 57053.0, 124925.0 
GO:0045956 BP 5.86e-05  6/1485    15/29107 D10 positive regulation of calcium ion-dependent exocytosis 375.0, 8447.0, 8911.0, 8912.0, 8913.0, 8941.0 
GO:0070588 BP 6.65e-05 17/1485   114/29107 D08 calcium ion transmembrane transport      782.0, 2621.0, 5310.0, 6543.0, 7226.0, 8911.0, 8912.0, 8913.0, 23413.0, 54795.0, 57053.0, 57192.0, 57419.0, 59284.0, 80228.0, 123041.0, 168507.0 
GO:0008277 BP 7.19e-05 10/1485    45/29107 D06 regulation of G protein-coupled receptor signaling pathway 1609.0, 2870.0, 6002.0, 9815.0, 10636.0, 10868.0, 22844.0, 28964.0, 55625.0, 123041.0 
GO:0035195 BP 1.44e-08  4/1485   557/29107 D10 gene silencing by miRNA                  126374.0, 406924.0, 406929.0, 574038.0 
GO:0050911 BP 3.05e-08  1/1485   401/29107 D05 detection of chemical stimulus involved in sensory perception of smell 123041.0 
GO:0005737 CC 1.51e-20 377/1485  4713/29107 D02 cytoplasm                                109.0, 147.0, 152.0, 156.0, 203.0, 375.0, 408.0, 409.0, 816.0, 823.0, 899.0, 1001.0, 1382.0, 1408.0, 1455.0, 1571.0, 1609.0, 1613.0, 1621.0, 1627.0, 1742.0, 1838.0, 1840.0, 1850.0, 1938.0, 2011.0, 2016.0, 2068.0, 2175.0, 2621.0, 2646.0, 2720.0, 2783.0, 2784.0, 2870.0, 2889.0, 2931.0, 3359.0, 3508.0, 3614.0, 3623.0, 3706.0, 3927.0, 3980.0, 3984.0, 4137.0, 4141.0, 4152.0, 4221.0, 4294.0, 4647.0, 4771.0, 4794.0, 4796.0, 5002.0, 5138.0, 5155.0, 5293.0, 5310.0, 5452.0, 5526.0, 5575.0, 5580.0, 5595.0, 5596.0, 5600.0, 5817.0, 5875.0, 5886.0, 5891.0, 5905.0, 5909.0, 5914.0, 6002.0, 6257.0, 6300.0, 6320.0, 6455.0, 6472.0, 6665.0, 6676.0, 6714.0, 6721.0, 6722.0, 6754.0, 6794.0, 6799.0, 6817.0, 6904.0, 7016.0, 7126.0, 7329.0, 7332.0, 7375.0, 7732.0, 7786.0, 7791.0, 8045.0, 8193.0, 8313.0, 8314.0, 8326.0, 8408.0, 8447.0, 8525.0, 8563.0, 8569.0, 8629.0, 8711.0, 8817.0, 8822.0, 8841.0, 8913.0, 8941.0, 9024.0, 9127.0, 9170.0, 9196.0, 9253.0, 9256.0, 9344.0, 9392.0, 9401.0, 9501.0, 9572.0, 9592.0, 9600.0, 9610.0, 9649.0, 9751.0, 9755.0, 9762.0, 9796.0, 9807.0, 9820.0, 9905.0, 10039.0, 10044.0, 10188.0, 10296.0, 10300.0, 10381.0, 10458.0, 10460.0, 10494.0, 10498.0, 10518.0, 10522.0, 10603.0, 10612.0, 10615.0, 10634.0, 10636.0, 10667.0, 10743.0, 10801.0, 10817.0, 10868.0, 10921.0, 11007.0, 11156.0, 11158.0, 11178.0, 11187.0, 11188.0, 11189.0, 22885.0, 22906.0, 22983.0, 23005.0, 23109.0, 23139.0, 23162.0, 23170.0, 23178.0, 23237.0, 23255.0, 23299.0, 23309.0, 23363.0, 23373.0, 23384.0, 23413.0, 23510.0, 23542.0, 23552.0, 23567.0, 23625.0, 24142.0, 25794.0, 25817.0, 25946.0, 25989.0, 26012.0, 26168.0, 26267.0, 27006.0, 27111.0, 27124.0, 27132.0, 27148.0, 27175.0, 27254.0, 28960.0, 29109.0, 29888.0, 29904.0, 29911.0, 29925.0, 29993.0, 30000.0, 30815.0, 30819.0, 50853.0, 51066.0, 51085.0, 51087.0, 51127.0, 51168.0, 51177.0, 51332.0, 51341.0, 51466.0, 51548.0, 54461.0, 54472.0, 54522.0, 54550.0, 54784.0, 55036.0, 55083.0, 55107.0, 55224.0, 55316.0, 55512.0, 55654.0, 55684.0, 55691.0, 55715.0, 55764.0, 55815.0, 55876.0, 55909.0, 56666.0, 56893.0, 56924.0, 57026.0, 57125.0, 57159.0, 57214.0, 57410.0, 57449.0, 57465.0, 57524.0, 57596.0, 57605.0, 57662.0, 57707.0, 57731.0, 57787.0, 57805.0, 60677.0, 60678.0, 63876.0, 63891.0, 63941.0, 64210.0, 64223.0, 64410.0, 64780.0, 65268.0, 65992.0, 65999.0, 79007.0, 79109.0, 79187.0, 79363.0, 79567.0, 79616.0, 79867.0, 79930.0, 80139.0, 80178.0, 80212.0, 80325.0, 80728.0, 80789.0, 80851.0, 81559.0, 81570.0, 81786.0, 81848.0, 83394.0, 83538.0, 83541.0, 83667.0, 83933.0, 84074.0, 84446.0, 84448.0, 84461.0, 84630.0, 84632.0, 84687.0, 84766.0, 84861.0, 84883.0, 84922.0, 85409.0, 85456.0, 90120.0, 90668.0, 90990.0, 92558.0, 93145.0, 112939.0, 113220.0, 115290.0, 116986.0, 116988.0, 123041.0, 124044.0, 124045.0, 124056.0, 126282.0, 126433.0, 126520.0, 127281.0, 128434.0, 130540.0, 137902.0, 140775.0, 140901.0, 144347.0, 144699.0, 146206.0, 146547.0, 146713.0, 147906.0, 147968.0, 150379.0, 152273.0, 153090.0, 155061.0, 157285.0, 163688.0, 196383.0, 196403.0, 200942.0, 201191.0, 202500.0, 220001.0, 222229.0, 225689.0, 246176.0, 255043.0, 255101.0, 283638.0, 284001.0, 284131.0, 284297.0, 284805.0, 286077.0, 338692.0, 339983.0, 342977.0, 387694.0, 388228.0, 388341.0, 390637.0, 402381.0, 406929.0, 440193.0, 642574.0, 643338.0, 729440.0, 100533183.0 
GO:0005886 CC 6.97e-20 361/1485  4500/29107 D03 plasma membrane                          21.0, 43.0, 109.0, 112.0, 115.0, 147.0, 152.0, 156.0, 160.0, 246.0, 249.0, 375.0, 408.0, 409.0, 432.0, 433.0, 495.0, 527.0, 540.0, 575.0, 576.0, 610.0, 682.0, 747.0, 752.0, 762.0, 782.0, 823.0, 1001.0, 1002.0, 1132.0, 1135.0, 1137.0, 1394.0, 1395.0, 1455.0, 1609.0, 1627.0, 1636.0, 1742.0, 1813.0, 1838.0, 1938.0, 1951.0, 2011.0, 2046.0, 2049.0, 2051.0, 2319.0, 2532.0, 2622.0, 2686.0, 2781.0, 2817.0, 2826.0, 2870.0, 2901.0, 2906.0, 2912.0, 2914.0, 3177.0, 3359.0, 3362.0, 3674.0, 3675.0, 3700.0, 3714.0, 3748.0, 3749.0, 3754.0, 3755.0, 3757.0, 3761.0, 3767.0, 3768.0, 3780.0, 3785.0, 4037.0, 4043.0, 4058.0, 4137.0, 4185.0, 4241.0, 4324.0, 4326.0, 4352.0, 4363.0, 4486.0, 4771.0, 4923.0, 4987.0, 5002.0, 5026.0, 5032.0, 5045.0, 5064.0, 5138.0, 5293.0, 5310.0, 5361.0, 5413.0, 5426.0, 5575.0, 5580.0, 5595.0, 5657.0, 5754.0, 5798.0, 5817.0, 5875.0, 6002.0, 6376.0, 6508.0, 6534.0, 6543.0, 6553.0, 6573.0, 6578.0, 6712.0, 6714.0, 6754.0, 6833.0, 6861.0, 7036.0, 7087.0, 7226.0, 7375.0, 7410.0, 7433.0, 7434.0, 7473.0, 7476.0, 7477.0, 7786.0, 7791.0, 8174.0, 8292.0, 8326.0, 8372.0, 8447.0, 8501.0, 8514.0, 8525.0, 8643.0, 8714.0, 8718.0, 8728.0, 8742.0, 8764.0, 8841.0, 8913.0, 8938.0, 8941.0, 9127.0, 9132.0, 9145.0, 9148.0, 9170.0, 9196.0, 9265.0, 9362.0, 9379.0, 9390.0, 9466.0, 9478.0, 9542.0, 9545.0, 9610.0, 9649.0, 9718.0, 9721.0, 9827.0, 10019.0, 10058.0, 10188.0, 10235.0, 10300.0, 10347.0, 10422.0, 10458.0, 10555.0, 10603.0, 10636.0, 10817.0, 10864.0, 10867.0, 10999.0, 11156.0, 11182.0, 11187.0, 11188.0, 11250.0, 11255.0, 11343.0, 22801.0, 22808.0, 22839.0, 22844.0, 22859.0, 22983.0, 23139.0, 23221.0, 23223.0, 23237.0, 23263.0, 23299.0, 23373.0, 23413.0, 23415.0, 23416.0, 23551.0, 23762.0, 25921.0, 25960.0, 26012.0, 26051.0, 27111.0, 27124.0, 27132.0, 27239.0, 29924.0, 29985.0, 29993.0, 30815.0, 30818.0, 30819.0, 50801.0, 50855.0, 50944.0, 51206.0, 51291.0, 51305.0, 51458.0, 51754.0, 51760.0, 53822.0, 54509.0, 54550.0, 54795.0, 55040.0, 55107.0, 55243.0, 55262.0, 55361.0, 55362.0, 55512.0, 55620.0, 55630.0, 55654.0, 55876.0, 55920.0, 56654.0, 56666.0, 56894.0, 56937.0, 57026.0, 57125.0, 57192.0, 57198.0, 57214.0, 57338.0, 57419.0, 57449.0, 57465.0, 57497.0, 57582.0, 57611.0, 57622.0, 57657.0, 57731.0, 57761.0, 57799.0, 58512.0, 59284.0, 64101.0, 64218.0, 64284.0, 64780.0, 64837.0, 65078.0, 65268.0, 66004.0, 66035.0, 78999.0, 79109.0, 79180.0, 79729.0, 79930.0, 79955.0, 80115.0, 80325.0, 80727.0, 80758.0, 80772.0, 80852.0, 81619.0, 83874.0, 83999.0, 84033.0, 84079.0, 84231.0, 84258.0, 84435.0, 84623.0, 84632.0, 84687.0, 84766.0, 84866.0, 84883.0, 84894.0, 84958.0, 84988.0, 85409.0, 85456.0, 90249.0, 90668.0, 91433.0, 91522.0, 91608.0, 91683.0, 94030.0, 112476.0, 115098.0, 123041.0, 123591.0, 124056.0, 124925.0, 124935.0, 128434.0, 130612.0, 136227.0, 140885.0, 146206.0, 146760.0, 151056.0, 152273.0, 153090.0, 160622.0, 162515.0, 164091.0, 221935.0, 221955.0, 222663.0, 222962.0, 246176.0, 255057.0, 255101.0, 266727.0, 283463.0, 284656.0, 338692.0, 343702.0, 349667.0, 375323.0, 387509.0, 389813.0, 399473.0, 400451.0, 503542.0, 643338.0, 100507050.0 
GO:0030425 CC 1.24e-16 67/1485   422/29107 D05 dendrite                                 115.0, 575.0, 1132.0, 1137.0, 1152.0, 1395.0, 1627.0, 1762.0, 1813.0, 1838.0, 2011.0, 2049.0, 2784.0, 2901.0, 2912.0, 3362.0, 4137.0, 5905.0, 5909.0, 5914.0, 6002.0, 6543.0, 9001.0, 9362.0, 9572.0, 10381.0, 10612.0, 10636.0, 10815.0, 11255.0, 22906.0, 22983.0, 23046.0, 23138.0, 23162.0, 23373.0, 23413.0, 25921.0, 25946.0, 26012.0, 29888.0, 30818.0, 50944.0, 54550.0, 55201.0, 55361.0, 57125.0, 57657.0, 57706.0, 57787.0, 57795.0, 64284.0, 66004.0, 80758.0, 80852.0, 84623.0, 84687.0, 85442.0, 114783.0, 123591.0, 126129.0, 153090.0, 201191.0, 254263.0, 349667.0, 375323.0, 392617.0 
GO:0014069 CC 2.02e-14 46/1485   247/29107 D04 postsynaptic density                     375.0, 408.0, 409.0, 575.0, 1627.0, 1742.0, 1813.0, 1838.0, 4900.0, 5064.0, 6543.0, 6714.0, 7732.0, 8525.0, 9127.0, 9148.0, 9478.0, 9762.0, 10280.0, 10636.0, 11178.0, 11346.0, 22859.0, 22997.0, 23373.0, 23413.0, 23542.0, 23623.0, 26012.0, 28964.0, 29904.0, 50944.0, 58512.0, 80852.0, 84435.0, 84687.0, 85358.0, 160622.0, 201191.0, 254263.0, 339451.0, 388135.0, 388336.0, 400745.0, 440073.0, 440829.0 
GO:0000139 CC 6.74e-12 72/1485   587/29107 D05 Golgi membrane                           162.0, 375.0, 408.0, 540.0, 682.0, 1571.0, 1813.0, 2590.0, 4248.0, 5045.0, 5155.0, 5310.0, 5768.0, 5871.0, 5909.0, 6482.0, 6483.0, 6487.0, 6721.0, 6892.0, 8459.0, 8534.0, 8703.0, 8704.0, 8906.0, 8943.0, 9088.0, 9265.0, 9381.0, 9382.0, 9394.0, 9478.0, 9609.0, 9718.0, 9827.0, 10058.0, 10347.0, 10494.0, 11237.0, 11282.0, 23162.0, 25837.0, 26056.0, 27090.0, 29801.0, 30815.0, 50614.0, 54480.0, 54814.0, 54972.0, 55343.0, 55512.0, 55625.0, 56894.0, 56937.0, 57134.0, 57452.0, 64131.0, 64377.0, 79147.0, 79369.0, 79586.0, 81876.0, 83723.0, 84766.0, 92979.0, 114783.0, 126792.0, 131540.0, 146664.0, 374378.0, 401647.0 
GO:0005829 CC 2.25e-11 371/1485  5294/29107 D02 cytosol                                  29.0, 156.0, 160.0, 162.0, 203.0, 246.0, 271.0, 375.0, 408.0, 409.0, 582.0, 613.0, 661.0, 752.0, 766.0, 784.0, 816.0, 823.0, 899.0, 997.0, 1152.0, 1382.0, 1408.0, 1455.0, 1609.0, 1627.0, 1742.0, 1801.0, 1820.0, 1840.0, 1850.0, 1938.0, 2049.0, 2051.0, 2068.0, 2622.0, 2645.0, 2646.0, 2781.0, 2783.0, 2784.0, 2817.0, 2889.0, 2931.0, 3083.0, 3159.0, 3614.0, 3619.0, 3706.0, 3767.0, 3798.0, 3984.0, 4137.0, 4141.0, 4145.0, 4221.0, 4298.0, 4647.0, 4771.0, 4794.0, 4835.0, 4900.0, 5026.0, 5116.0, 5138.0, 5143.0, 5164.0, 5195.0, 5198.0, 5261.0, 5293.0, 5361.0, 5372.0, 5409.0, 5447.0, 5526.0, 5575.0, 5580.0, 5595.0, 5596.0, 5600.0, 5605.0, 5606.0, 5657.0, 5875.0, 5886.0, 5905.0, 5909.0, 5914.0, 6002.0, 6300.0, 6455.0, 6472.0, 6618.0, 6712.0, 6714.0, 6721.0, 6723.0, 6778.0, 6794.0, 6799.0, 6817.0, 6878.0, 7016.0, 7025.0, 7026.0, 7064.0, 7067.0, 7088.0, 7126.0, 7139.0, 7187.0, 7329.0, 7332.0, 7375.0, 7378.0, 7407.0, 7410.0, 7786.0, 7791.0, 8165.0, 8178.0, 8313.0, 8314.0, 8408.0, 8497.0, 8514.0, 8525.0, 8541.0, 8566.0, 8569.0, 8703.0, 8718.0, 8841.0, 8938.0, 9001.0, 9088.0, 9094.0, 9244.0, 9256.0, 9260.0, 9265.0, 9344.0, 9381.0, 9491.0, 9600.0, 9610.0, 9647.0, 9681.0, 9727.0, 9807.0, 9810.0, 9811.0, 9820.0, 9827.0, 9828.0, 9853.0, 9945.0, 9986.0, 10019.0, 10058.0, 10188.0, 10235.0, 10280.0, 10300.0, 10422.0, 10458.0, 10460.0, 10498.0, 10570.0, 10603.0, 10615.0, 10785.0, 10809.0, 10815.0, 10844.0, 10849.0, 10868.0, 10869.0, 10921.0, 11188.0, 11190.0, 11343.0, 11346.0, 22844.0, 22870.0, 22898.0, 22906.0, 23066.0, 23164.0, 23178.0, 23220.0, 23223.0, 23237.0, 23263.0, 23268.0, 23294.0, 23299.0, 23363.0, 23373.0, 23396.0, 23491.0, 23492.0, 23523.0, 23616.0, 23623.0, 23762.0, 24142.0, 26038.0, 26153.0, 26205.0, 26267.0, 26284.0, 27111.0, 27124.0, 27148.0, 27175.0, 27232.0, 27351.0, 27352.0, 28960.0, 28964.0, 29109.0, 29801.0, 29904.0, 29911.0, 29924.0, 29993.0, 30818.0, 50855.0, 50944.0, 51085.0, 51291.0, 51332.0, 51466.0, 51517.0, 51654.0, 54461.0, 54472.0, 54492.0, 54620.0, 54795.0, 54890.0, 55201.0, 55224.0, 55229.0, 55361.0, 55509.0, 55615.0, 55620.0, 55643.0, 55665.0, 55670.0, 55684.0, 55715.0, 55920.0, 56893.0, 56924.0, 56981.0, 57026.0, 57410.0, 57449.0, 57491.0, 57533.0, 57558.0, 57605.0, 57623.0, 57659.0, 57706.0, 57707.0, 57731.0, 57732.0, 57761.0, 57787.0, 63891.0, 64210.0, 64223.0, 64410.0, 64780.0, 64837.0, 65263.0, 65268.0, 65999.0, 79109.0, 79147.0, 79172.0, 79586.0, 79791.0, 80028.0, 80115.0, 80148.0, 80223.0, 80325.0, 80728.0, 80758.0, 80772.0, 80774.0, 80789.0, 80852.0, 81559.0, 81848.0, 81876.0, 83394.0, 83667.0, 83743.0, 83874.0, 83931.0, 84033.0, 84067.0, 84079.0, 84206.0, 84315.0, 84501.0, 84618.0, 84629.0, 84630.0, 84632.0, 84861.0, 84883.0, 84937.0, 85358.0, 85456.0, 91433.0, 91544.0, 91647.0, 94032.0, 115098.0, 115290.0, 116986.0, 122416.0, 123591.0, 124045.0, 125058.0, 126433.0, 126567.0, 127281.0, 128312.0, 129880.0, 130497.0, 131669.0, 138429.0, 140459.0, 144699.0, 146330.0, 148022.0, 150379.0, 150726.0, 152273.0, 153090.0, 155061.0, 157285.0, 162466.0, 171568.0, 192668.0, 196383.0, 200942.0, 219931.0, 221002.0, 254122.0, 259173.0, 260434.0, 261734.0, 342667.0, 374569.0, 387893.0, 414918.0, 440073.0, 503542.0, 653784.0, 727800.0, 729438.0 
GO:0043025 CC 7.41e-11 50/1485   354/29107 D03 neuronal cell body                       152.0, 1137.0, 1152.0, 2931.0, 3359.0, 3623.0, 3767.0, 3780.0, 4137.0, 4352.0, 4900.0, 5372.0, 5798.0, 5909.0, 6376.0, 6543.0, 6712.0, 6861.0, 9127.0, 9751.0, 10300.0, 10381.0, 10458.0, 22983.0, 23237.0, 23373.0, 23400.0, 23542.0, 25946.0, 54795.0, 55201.0, 55238.0, 55361.0, 57125.0, 57657.0, 57706.0, 57731.0, 57795.0, 59284.0, 64284.0, 65078.0, 79791.0, 83999.0, 84630.0, 84687.0, 85442.0, 124925.0, 148930.0, 153090.0, 339451.0 
GO:0098978 CC 2.53e-10 47/1485   332/29107 D04 glutamatergic synapse                    29.0, 152.0, 375.0, 613.0, 1487.0, 1609.0, 1627.0, 1742.0, 1813.0, 2319.0, 2901.0, 3359.0, 4900.0, 5575.0, 6455.0, 6712.0, 6714.0, 7476.0, 8326.0, 8525.0, 8541.0, 8943.0, 9127.0, 9256.0, 10458.0, 10636.0, 10815.0, 22839.0, 22885.0, 23237.0, 23373.0, 23413.0, 50944.0, 58512.0, 59284.0, 64101.0, 65078.0, 78999.0, 80728.0, 80758.0, 80852.0, 84435.0, 94030.0, 112476.0, 126129.0, 160622.0, 254263.0 
GO:0016021 CC 2.84e-10 262/1485  3536/29107 D03 integral component of membrane           21.0, 109.0, 115.0, 433.0, 527.0, 575.0, 576.0, 1001.0, 1135.0, 1137.0, 1394.0, 1621.0, 1636.0, 1798.0, 1951.0, 1954.0, 2134.0, 2137.0, 2532.0, 2686.0, 2907.0, 3177.0, 3748.0, 3749.0, 3754.0, 3755.0, 3768.0, 3785.0, 3954.0, 4037.0, 4185.0, 4248.0, 4352.0, 5002.0, 5195.0, 5310.0, 5447.0, 5740.0, 5798.0, 5817.0, 6376.0, 6482.0, 6483.0, 6487.0, 6553.0, 6892.0, 7732.0, 8165.0, 8174.0, 8326.0, 8459.0, 8534.0, 8643.0, 8703.0, 8704.0, 8714.0, 8728.0, 8764.0, 8912.0, 9132.0, 9344.0, 9379.0, 9381.0, 9390.0, 9536.0, 9537.0, 9542.0, 9718.0, 9751.0, 9854.0, 9906.0, 9993.0, 10058.0, 10280.0, 10347.0, 10446.0, 10554.0, 10555.0, 10712.0, 10869.0, 10999.0, 11068.0, 11182.0, 11237.0, 11250.0, 11282.0, 22859.0, 22997.0, 23017.0, 23151.0, 23223.0, 23359.0, 23400.0, 23416.0, 23457.0, 25851.0, 25921.0, 25960.0, 27090.0, 27239.0, 29801.0, 29985.0, 30815.0, 50614.0, 50651.0, 51061.0, 51172.0, 51222.0, 51246.0, 51286.0, 51754.0, 53822.0, 54437.0, 54480.0, 54681.0, 54814.0, 54929.0, 54972.0, 55116.0, 55210.0, 55238.0, 55321.0, 55343.0, 55362.0, 55625.0, 55654.0, 55876.0, 56654.0, 56666.0, 56834.0, 56894.0, 56926.0, 56937.0, 57106.0, 57125.0, 57192.0, 57210.0, 57338.0, 57452.0, 57582.0, 57611.0, 64090.0, 64131.0, 64377.0, 64405.0, 65989.0, 66035.0, 78987.0, 79065.0, 79085.0, 79102.0, 79143.0, 79147.0, 79369.0, 79586.0, 79701.0, 79751.0, 79847.0, 79867.0, 80148.0, 80228.0, 80235.0, 80381.0, 80757.0, 80758.0, 80789.0, 81544.0, 83723.0, 83999.0, 84258.0, 84287.0, 84435.0, 84561.0, 84623.0, 84814.0, 84866.0, 84883.0, 84894.0, 89792.0, 90120.0, 90249.0, 90342.0, 90993.0, 91179.0, 91522.0, 91683.0, 92609.0, 92840.0, 92979.0, 93109.0, 114659.0, 114783.0, 114794.0, 118881.0, 124842.0, 124925.0, 124935.0, 125170.0, 126792.0, 130612.0, 131540.0, 137964.0, 144110.0, 146227.0, 146664.0, 147276.0, 148753.0, 148930.0, 151056.0, 161145.0, 162515.0, 164091.0, 192111.0, 200312.0, 201164.0, 203054.0, 203062.0, 219931.0, 221935.0, 221955.0, 222962.0, 253982.0, 254359.0, 254531.0, 255043.0, 255057.0, 255101.0, 255783.0, 283358.0, 284069.0, 284339.0, 284427.0, 284439.0, 284613.0, 284723.0, 285093.0, 285368.0, 285973.0, 339453.0, 339983.0, 340393.0, 343702.0, 374378.0, 374819.0, 375057.0, 375323.0, 387509.0, 392617.0, 400451.0, 401399.0, 404217.0, 440400.0, 441151.0, 441381.0, 642968.0, 643988.0, 645191.0, 645426.0, 646658.0, 654429.0, 728661.0, 100507050.0 
GO:0043197 CC 1.57e-09 29/1485   157/29107 D06 dendritic spine                          29.0, 408.0, 409.0, 575.0, 613.0, 1742.0, 1813.0, 3706.0, 4137.0, 4923.0, 5662.0, 6543.0, 9001.0, 9127.0, 9148.0, 9572.0, 9762.0, 10636.0, 11178.0, 11346.0, 23237.0, 29888.0, 29904.0, 50944.0, 64101.0, 85358.0, 112476.0, 124925.0, 254263.0 
GO:0045211 CC 1.80e-09 27/1485   139/29107 D05 postsynaptic membrane                    408.0, 409.0, 747.0, 1132.0, 1135.0, 1137.0, 1627.0, 1742.0, 2901.0, 3748.0, 3761.0, 4900.0, 11178.0, 22997.0, 23017.0, 23109.0, 50944.0, 80852.0, 84966.0, 85358.0, 160622.0, 221955.0, 254263.0, 375323.0, 388336.0, 392862.0, 440829.0 
GO:0043005 CC 1.27e-08 44/1485   338/29107 D04 neuron projection                        375.0, 816.0, 1135.0, 1137.0, 1394.0, 1742.0, 2046.0, 2049.0, 2051.0, 3359.0, 3780.0, 3984.0, 4137.0, 4352.0, 4771.0, 4987.0, 6376.0, 6714.0, 6754.0, 7226.0, 7732.0, 8911.0, 8912.0, 8913.0, 8941.0, 9344.0, 9751.0, 9810.0, 10235.0, 22859.0, 22983.0, 22997.0, 23294.0, 23400.0, 26012.0, 50944.0, 55361.0, 57053.0, 57787.0, 65078.0, 84079.0, 85358.0, 284656.0, 349667.0 
GO:0016020 CC 3.65e-08 166/1485  2127/29107 D02 membrane                                 29.0, 43.0, 109.0, 112.0, 156.0, 160.0, 246.0, 249.0, 540.0, 613.0, 682.0, 752.0, 762.0, 784.0, 823.0, 1137.0, 1209.0, 1291.0, 1455.0, 1621.0, 1798.0, 1938.0, 2011.0, 2319.0, 2590.0, 2783.0, 2870.0, 3241.0, 3508.0, 3798.0, 3984.0, 4058.0, 4137.0, 4141.0, 4145.0, 4363.0, 4771.0, 4924.0, 5002.0, 5045.0, 5116.0, 5195.0, 5293.0, 5447.0, 5476.0, 5606.0, 5909.0, 6376.0, 6482.0, 6508.0, 6534.0, 6543.0, 6578.0, 6794.0, 6833.0, 7786.0, 8165.0, 8174.0, 8514.0, 8711.0, 8714.0, 8906.0, 8941.0, 8943.0, 9028.0, 9088.0, 9362.0, 9392.0, 9401.0, 9491.0, 9536.0, 9600.0, 9810.0, 9827.0, 9986.0, 9993.0, 10188.0, 10280.0, 10300.0, 10554.0, 10809.0, 10844.0, 10864.0, 10999.0, 11182.0, 11188.0, 11343.0, 22801.0, 23659.0, 23762.0, 25921.0, 25953.0, 26012.0, 26038.0, 28964.0, 29109.0, 29888.0, 29985.0, 50651.0, 50944.0, 51195.0, 51308.0, 51332.0, 51466.0, 54020.0, 54480.0, 54814.0, 55116.0, 55361.0, 55654.0, 55764.0, 55920.0, 56894.0, 56926.0, 57053.0, 57192.0, 57210.0, 57222.0, 57410.0, 57524.0, 57596.0, 57605.0, 57707.0, 57731.0, 64090.0, 64210.0, 64837.0, 79039.0, 79065.0, 79143.0, 79567.0, 79701.0, 79707.0, 80228.0, 80772.0, 80789.0, 83394.0, 83999.0, 84079.0, 84439.0, 84766.0, 84814.0, 84937.0, 90993.0, 94005.0, 112476.0, 116986.0, 123041.0, 126792.0, 136853.0, 137964.0, 138429.0, 140885.0, 146206.0, 150379.0, 168507.0, 196383.0, 200312.0, 254531.0, 255043.0, 284297.0, 317781.0, 343702.0, 375323.0, 646658.0, 100507050.0 
GO:0031012 CC 1.20e-07 34/1485   245/29107 D03 extracellular matrix                     249.0, 1101.0, 1289.0, 1893.0, 2817.0, 4324.0, 4326.0, 7148.0, 7473.0, 7476.0, 8292.0, 8425.0, 9509.0, 9719.0, 10417.0, 10446.0, 10893.0, 11095.0, 84467.0, 84894.0, 85301.0, 91522.0, 114794.0, 146760.0, 162466.0, 169044.0, 170689.0, 170691.0, 256158.0, 284297.0, 349667.0, 392617.0, 441381.0, 645191.0 
GO:0031410 CC 5.85e-07 37/1485   293/29107 D06 cytoplasmic vesicle                      408.0, 409.0, 540.0, 2319.0, 2914.0, 4987.0, 5064.0, 7016.0, 7036.0, 8372.0, 9001.0, 9344.0, 9853.0, 10280.0, 22898.0, 22906.0, 23046.0, 23138.0, 23162.0, 23221.0, 23299.0, 23623.0, 25851.0, 51458.0, 54509.0, 55361.0, 55630.0, 56893.0, 79109.0, 84231.0, 85409.0, 90342.0, 122416.0, 130540.0, 130612.0, 225689.0, 285973.0 
GO:0005794 CC 6.89e-07 87/1485   988/29107 D05 Golgi apparatus                          43.0, 109.0, 162.0, 540.0, 762.0, 2134.0, 2137.0, 2590.0, 2622.0, 2720.0, 2907.0, 4043.0, 4352.0, 4923.0, 5138.0, 5310.0, 5595.0, 5605.0, 5768.0, 5798.0, 8326.0, 8459.0, 8703.0, 8704.0, 8728.0, 8841.0, 8906.0, 8943.0, 9088.0, 9382.0, 9390.0, 9609.0, 9820.0, 9906.0, 10058.0, 10347.0, 10422.0, 10458.0, 10494.0, 10612.0, 11237.0, 23017.0, 23268.0, 23299.0, 23363.0, 23413.0, 23623.0, 25837.0, 26056.0, 27111.0, 29801.0, 30818.0, 50614.0, 54795.0, 54814.0, 54890.0, 54972.0, 55343.0, 55625.0, 57192.0, 57198.0, 57410.0, 57452.0, 57533.0, 63941.0, 79039.0, 79109.0, 79147.0, 79567.0, 80772.0, 81786.0, 81876.0, 84287.0, 91461.0, 126792.0, 131540.0, 136227.0, 146664.0, 152273.0, 225689.0, 254359.0, 266727.0, 283358.0, 374378.0, 400451.0, 646658.0, 728661.0 
GO:0043204 CC 1.66e-06 24/1485   158/29107 D02 perikaryon                               1762.0, 1813.0, 2901.0, 3748.0, 3798.0, 4923.0, 5798.0, 6543.0, 7226.0, 7732.0, 9148.0, 9362.0, 10815.0, 11346.0, 23109.0, 26012.0, 55361.0, 57053.0, 65078.0, 85442.0, 123591.0, 146713.0, 146760.0, 349667.0 
GO:0005912 CC 2.61e-06 24/1485   162/29107 D05 adherens junction                        1001.0, 2319.0, 4771.0, 5817.0, 6904.0, 7791.0, 9260.0, 9265.0, 10188.0, 10458.0, 11007.0, 11187.0, 23396.0, 23616.0, 55691.0, 57731.0, 64405.0, 84687.0, 84966.0, 85456.0, 114800.0, 126374.0, 317762.0, 389813.0 
GO:0045202 CC 3.09e-06 44/1485   403/29107 D03 synapse                                  43.0, 156.0, 782.0, 784.0, 816.0, 1132.0, 1135.0, 1137.0, 1621.0, 1742.0, 1838.0, 1938.0, 2817.0, 3359.0, 3362.0, 3749.0, 3780.0, 3785.0, 3798.0, 4647.0, 5798.0, 6002.0, 6543.0, 8497.0, 8514.0, 8913.0, 9094.0, 9362.0, 9762.0, 10235.0, 11255.0, 22859.0, 23268.0, 23363.0, 26012.0, 29993.0, 30819.0, 55201.0, 57053.0, 57596.0, 66004.0, 93145.0, 221935.0, 254263.0 
GO:0005768 CC 3.51e-06 35/1485   295/29107 D07 endosome                                 152.0, 408.0, 409.0, 682.0, 1394.0, 1609.0, 1636.0, 2319.0, 2817.0, 3767.0, 4043.0, 5798.0, 7126.0, 7187.0, 7732.0, 9362.0, 9545.0, 9727.0, 10058.0, 10188.0, 25837.0, 29924.0, 29993.0, 55040.0, 55361.0, 57799.0, 64284.0, 79065.0, 80148.0, 84258.0, 84440.0, 84937.0, 116986.0, 200312.0, 254122.0 
GO:0008076 CC 6.84e-06 15/1485    77/29107 D07 voltage-gated potassium channel complex  610.0, 3748.0, 3749.0, 3754.0, 3755.0, 3757.0, 3761.0, 3780.0, 3785.0, 8514.0, 9132.0, 9196.0, 23415.0, 30818.0, 30819.0 
GO:0030424 CC 8.07e-06 36/1485   318/29107 D05 axon                                     29.0, 115.0, 613.0, 682.0, 1813.0, 2912.0, 2931.0, 3359.0, 3508.0, 3748.0, 3749.0, 4137.0, 4900.0, 5064.0, 5909.0, 6543.0, 6861.0, 8408.0, 9344.0, 9362.0, 10044.0, 10381.0, 22859.0, 22983.0, 23138.0, 23162.0, 54550.0, 55238.0, 57053.0, 57449.0, 84623.0, 114783.0, 126129.0, 128434.0, 153090.0, 349667.0 
GO:0015629 CC 1.19e-05 30/1485   246/29107 D06 actin cytoskeleton                       1627.0, 4647.0, 5914.0, 7625.0, 7791.0, 9001.0, 9260.0, 9344.0, 10458.0, 10801.0, 11346.0, 22885.0, 23164.0, 23237.0, 23384.0, 25794.0, 50853.0, 51168.0, 54492.0, 55362.0, 55909.0, 57026.0, 63876.0, 64780.0, 84448.0, 84687.0, 85456.0, 146206.0, 201191.0, 339451.0 
GO:0005887 CC 1.22e-05 109/1485  1403/29107 D04 integral component of plasma membrane    109.0, 112.0, 115.0, 147.0, 152.0, 432.0, 495.0, 540.0, 575.0, 576.0, 610.0, 682.0, 1002.0, 1132.0, 1135.0, 1137.0, 1209.0, 1394.0, 1395.0, 1813.0, 2046.0, 2049.0, 2051.0, 2826.0, 2906.0, 2912.0, 2914.0, 3177.0, 3359.0, 3362.0, 3714.0, 3757.0, 3767.0, 3785.0, 4058.0, 4324.0, 4363.0, 4486.0, 4923.0, 4987.0, 5026.0, 5032.0, 5310.0, 5361.0, 5754.0, 6508.0, 6534.0, 6543.0, 6573.0, 6578.0, 6754.0, 7036.0, 7087.0, 7226.0, 7433.0, 7434.0, 8501.0, 8718.0, 8742.0, 8912.0, 9028.0, 9127.0, 9170.0, 9394.0, 9466.0, 9986.0, 10296.0, 10500.0, 10501.0, 10864.0, 10867.0, 10893.0, 11255.0, 22859.0, 23415.0, 23416.0, 26262.0, 28968.0, 50801.0, 51063.0, 51206.0, 51305.0, 51308.0, 51458.0, 54795.0, 55107.0, 55243.0, 55361.0, 55515.0, 55630.0, 56660.0, 57053.0, 57192.0, 57198.0, 57419.0, 57657.0, 57715.0, 64218.0, 64748.0, 65078.0, 79948.0, 81619.0, 84033.0, 84623.0, 123041.0, 123591.0, 140885.0, 162515.0, 284656.0 
GO:0048471 CC 1.34e-05 64/1485   713/29107 D02 perinuclear region of cytoplasm          43.0, 375.0, 433.0, 540.0, 575.0, 762.0, 2319.0, 2590.0, 2720.0, 2783.0, 3675.0, 3757.0, 3798.0, 4771.0, 5138.0, 5143.0, 5580.0, 5605.0, 5905.0, 5914.0, 6376.0, 6714.0, 6861.0, 7016.0, 8326.0, 8742.0, 9024.0, 9148.0, 9478.0, 9491.0, 9536.0, 9647.0, 9681.0, 9811.0, 9820.0, 10188.0, 10801.0, 10868.0, 11190.0, 22906.0, 23162.0, 23363.0, 23413.0, 26051.0, 29993.0, 54472.0, 54922.0, 55040.0, 55201.0, 55243.0, 55815.0, 56893.0, 57449.0, 57799.0, 80758.0, 81544.0, 81876.0, 84630.0, 124925.0, 131540.0, 160622.0, 338692.0, 342977.0, 388591.0 
GO:0098793 CC 5.13e-05 16/1485   101/29107 D02 presynapse                               1609.0, 2914.0, 3177.0, 6455.0, 6543.0, 6712.0, 7476.0, 8447.0, 8938.0, 9379.0, 11255.0, 23268.0, 23396.0, 65078.0, 112476.0, 222962.0 
GO:0005654 CC 5.40e-05 247/1485  3805/29107 D02 nucleoplasm                              408.0, 409.0, 607.0, 661.0, 816.0, 997.0, 1382.0, 1487.0, 1613.0, 1801.0, 1820.0, 1840.0, 1961.0, 2011.0, 2063.0, 2068.0, 2175.0, 2645.0, 2646.0, 2649.0, 2817.0, 2901.0, 3159.0, 3508.0, 3607.0, 3619.0, 3727.0, 3980.0, 4097.0, 4152.0, 4221.0, 4298.0, 4665.0, 4794.0, 4796.0, 4798.0, 4802.0, 4835.0, 4839.0, 5064.0, 5164.0, 5361.0, 5426.0, 5452.0, 5453.0, 5580.0, 5595.0, 5596.0, 5600.0, 5606.0, 5875.0, 5886.0, 5905.0, 5914.0, 6002.0, 6257.0, 6300.0, 6601.0, 6604.0, 6618.0, 6714.0, 6721.0, 6722.0, 6778.0, 6794.0, 6878.0, 7025.0, 7026.0, 7067.0, 7088.0, 7156.0, 7290.0, 7329.0, 7332.0, 7343.0, 7378.0, 7625.0, 7703.0, 7732.0, 8178.0, 8314.0, 8563.0, 8566.0, 8569.0, 8704.0, 8841.0, 8861.0, 8971.0, 9088.0, 9149.0, 9260.0, 9265.0, 9344.0, 9491.0, 9572.0, 9592.0, 9727.0, 9807.0, 9810.0, 9815.0, 9862.0, 9866.0, 10039.0, 10058.0, 10147.0, 10296.0, 10458.0, 10498.0, 10522.0, 10743.0, 10785.0, 10844.0, 10849.0, 10921.0, 11091.0, 11187.0, 11188.0, 11343.0, 22888.0, 22893.0, 22955.0, 23005.0, 23119.0, 23220.0, 23246.0, 23294.0, 23309.0, 23338.0, 23373.0, 23396.0, 23410.0, 23464.0, 23466.0, 23492.0, 23514.0, 23523.0, 23552.0, 23567.0, 23659.0, 25851.0, 25885.0, 25946.0, 25988.0, 26012.0, 26038.0, 26145.0, 26168.0, 26205.0, 26502.0, 27111.0, 28960.0, 28992.0, 29109.0, 29855.0, 29890.0, 51085.0, 51157.0, 51222.0, 51291.0, 51333.0, 51548.0, 54475.0, 54795.0, 54890.0, 55040.0, 55107.0, 55201.0, 55506.0, 55509.0, 55625.0, 55735.0, 56893.0, 56924.0, 57192.0, 57222.0, 57418.0, 57455.0, 57473.0, 57491.0, 57533.0, 57659.0, 57662.0, 57706.0, 57707.0, 57761.0, 57805.0, 58525.0, 63876.0, 64207.0, 64210.0, 64223.0, 64837.0, 65083.0, 66035.0, 79016.0, 79039.0, 79109.0, 79147.0, 79172.0, 79707.0, 79729.0, 79955.0, 80115.0, 80119.0, 80212.0, 80324.0, 80758.0, 80774.0, 80789.0, 81559.0, 83743.0, 83931.0, 83933.0, 84148.0, 84206.0, 84446.0, 84629.0, 84630.0, 84687.0, 84878.0, 84967.0, 90120.0, 90780.0, 92609.0, 93145.0, 93624.0, 94032.0, 112939.0, 116447.0, 116986.0, 128312.0, 140775.0, 140901.0, 155061.0, 161882.0, 170394.0, 171568.0, 196403.0, 221955.0, 222229.0, 253769.0, 261734.0, 353497.0, 387893.0, 440073.0, 653784.0, 727800.0 
GO:0032591 CC 5.86e-05  6/1485    15/29107 D06 dendritic spine membrane                 747.0, 3748.0, 5064.0, 23109.0, 388336.0, 440829.0 
GO:0032154 CC 6.18e-05 11/1485    53/29107 D04 cleavage furrow                          3359.0, 4221.0, 4771.0, 5662.0, 9600.0, 9727.0, 57026.0, 79187.0, 84440.0, 84501.0, 256158.0 
GO:0005929 CC 9.14e-05 25/1485   210/29107 D04 cilium                                   109.0, 112.0, 156.0, 1813.0, 2622.0, 3362.0, 5143.0, 5310.0, 5891.0, 9742.0, 23288.0, 23552.0, 26160.0, 27019.0, 55036.0, 55764.0, 79955.0, 80178.0, 115399.0, 115948.0, 168507.0, 192668.0, 196383.0, 199223.0, 389813.0 
GO:0044300 CC 9.32e-05  4/1485     6/29107 D06 cerebellar mossy fiber                   1742.0, 59284.0, 94030.0, 153090.0 
GO:0099061 CC 1.28e-04 10/1485    48/29107 D08 integral component of postsynaptic density membrane 152.0, 2901.0, 57497.0, 57622.0, 59284.0, 64101.0, 78999.0, 94030.0, 254263.0, 388336.0 
GO:0032420 CC 1.58e-04  8/1485    32/29107 D05 stereocilium                             112.0, 4647.0, 10518.0, 11133.0, 25794.0, 51168.0, 79955.0, 125336.0 
GO:0005874 CC 1.68e-04 31/1485   298/29107 D06 microtubule                              1770.0, 2622.0, 2931.0, 3619.0, 3798.0, 4137.0, 5116.0, 5605.0, 6904.0, 8514.0, 10300.0, 10381.0, 10458.0, 10636.0, 10801.0, 23046.0, 23623.0, 26153.0, 27019.0, 27175.0, 29911.0, 55083.0, 55201.0, 55920.0, 57159.0, 64837.0, 79187.0, 90990.0, 113220.0, 146754.0, 283638.0 
GO:0032281 CC 2.48e-04  7/1485    26/29107 D07 AMPA glutamate receptor complex          1742.0, 59284.0, 93145.0, 126129.0, 254263.0, 388336.0, 440829.0 
GO:0032580 CC 2.57e-04 14/1485    93/29107 D04 Golgi cisterna membrane                  2590.0, 4924.0, 6483.0, 6487.0, 8703.0, 8704.0, 9600.0, 51172.0, 54480.0, 64090.0, 79586.0, 89792.0, 126792.0, 283358.0 
GO:0043198 CC 3.79e-04  8/1485    36/29107 D02 dendritic shaft                          4923.0, 10458.0, 11178.0, 27124.0, 65078.0, 84623.0, 124925.0, 254263.0 
GO:0005813 CC 4.28e-04 46/1485   528/29107 D03 centrosome                               582.0, 899.0, 5116.0, 6904.0, 7016.0, 8313.0, 9001.0, 9024.0, 9094.0, 9727.0, 9742.0, 9820.0, 10300.0, 10636.0, 10844.0, 10868.0, 11007.0, 11190.0, 23299.0, 23363.0, 27019.0, 27175.0, 28964.0, 29911.0, 50855.0, 55684.0, 57662.0, 57787.0, 79187.0, 79616.0, 79791.0, 80212.0, 84221.0, 84440.0, 84446.0, 84861.0, 92558.0, 94032.0, 126520.0, 171568.0, 196383.0, 261734.0, 284001.0, 440193.0, 653784.0, 729440.0 
GO:0060170 CC 4.82e-04 10/1485    56/29107 D05 ciliary membrane                         109.0, 582.0, 1813.0, 5310.0, 23288.0, 79867.0, 85358.0, 129880.0, 168507.0, 192668.0 
GO:0042734 CC 6.44e-04 10/1485    58/29107 D05 presynaptic membrane                     2912.0, 3748.0, 5138.0, 9751.0, 22859.0, 55361.0, 57706.0, 84966.0, 94030.0, 112476.0 
GO:0099092 CC 6.71e-04  5/1485    15/29107 D06 postsynaptic density, intracellular component 613.0, 5662.0, 6455.0, 10458.0, 80758.0 
GO:0005815 CC 6.74e-04 14/1485   102/29107 D02 microtubule organizing center            816.0, 10844.0, 11190.0, 23170.0, 23384.0, 57410.0, 57787.0, 64210.0, 83541.0, 84766.0, 90990.0, 115098.0, 222229.0, 729440.0 
GO:0036064 CC 7.10e-04 19/1485   158/29107 D03 ciliary basal body                       582.0, 2622.0, 9742.0, 10615.0, 11158.0, 11190.0, 26160.0, 55764.0, 57662.0, 57787.0, 79363.0, 115948.0, 129880.0, 148930.0, 196383.0, 225689.0, 246176.0, 261734.0, 729440.0 
GO:0098839 CC 8.03e-04  8/1485    40/29107 D06 postsynaptic density membrane            747.0, 1742.0, 2906.0, 10280.0, 23237.0, 59284.0, 80758.0, 112476.0 
GO:0001725 CC 8.96e-04 11/1485    71/29107 D04 stress fiber                             4486.0, 4625.0, 7791.0, 9260.0, 10603.0, 10634.0, 10801.0, 11346.0, 22885.0, 29109.0, 246176.0 
GO:0034451 CC 1.09e-03 14/1485   107/29107 D02 centriolar satellite                     1621.0, 5116.0, 5886.0, 8045.0, 9727.0, 10460.0, 10615.0, 26056.0, 29855.0, 50855.0, 55262.0, 129880.0, 284001.0, 729440.0 
GO:1990316 CC 1.23e-03  3/1485     5/29107 D07 Atg1/ULK1 kinase complex                 8408.0, 83667.0, 140775.0 
GO:0005634 CC 1.24e-03 322/1485  5371/29107 D05 nucleus                                  43.0, 147.0, 408.0, 409.0, 899.0, 997.0, 1152.0, 1382.0, 1408.0, 1455.0, 1487.0, 1609.0, 1613.0, 1628.0, 1746.0, 1762.0, 1820.0, 1838.0, 1850.0, 1938.0, 1954.0, 2016.0, 2063.0, 2068.0, 2175.0, 2295.0, 2931.0, 3159.0, 3508.0, 3607.0, 3614.0, 3619.0, 3706.0, 3984.0, 4097.0, 4137.0, 4150.0, 4152.0, 4221.0, 4330.0, 4665.0, 4761.0, 4771.0, 4798.0, 4802.0, 4807.0, 4861.0, 4900.0, 4924.0, 4967.0, 5089.0, 5138.0, 5143.0, 5195.0, 5310.0, 5426.0, 5452.0, 5453.0, 5463.0, 5526.0, 5580.0, 5595.0, 5596.0, 5600.0, 5605.0, 5740.0, 5763.0, 5798.0, 5886.0, 5891.0, 5914.0, 6002.0, 6257.0, 6300.0, 6472.0, 6604.0, 6618.0, 6656.0, 6665.0, 6721.0, 6722.0, 6794.0, 7008.0, 7016.0, 7025.0, 7026.0, 7067.0, 7088.0, 7126.0, 7156.0, 7290.0, 7329.0, 7332.0, 7343.0, 7375.0, 7625.0, 7703.0, 7732.0, 7776.0, 7791.0, 8313.0, 8314.0, 8525.0, 8563.0, 8566.0, 8569.0, 8629.0, 8728.0, 8841.0, 8861.0, 8971.0, 9088.0, 9149.0, 9401.0, 9572.0, 9592.0, 9647.0, 9686.0, 9807.0, 9810.0, 9862.0, 10036.0, 10188.0, 10194.0, 10217.0, 10290.0, 10296.0, 10300.0, 10381.0, 10498.0, 10522.0, 10636.0, 10743.0, 10785.0, 10921.0, 11007.0, 11091.0, 11156.0, 11187.0, 11189.0, 11346.0, 22870.0, 22888.0, 22906.0, 22955.0, 22980.0, 22993.0, 23066.0, 23109.0, 23119.0, 23125.0, 23170.0, 23178.0, 23309.0, 23373.0, 23410.0, 23466.0, 23492.0, 23523.0, 23552.0, 23567.0, 23616.0, 23623.0, 23761.0, 25799.0, 25946.0, 25953.0, 25988.0, 26012.0, 26038.0, 26051.0, 26145.0, 26168.0, 26205.0, 27132.0, 27148.0, 27153.0, 27175.0, 27254.0, 27351.0, 28960.0, 28992.0, 29109.0, 29799.0, 29855.0, 29890.0, 29924.0, 29965.0, 30000.0, 30818.0, 50855.0, 51066.0, 51085.0, 51087.0, 51157.0, 51177.0, 51222.0, 51307.0, 51333.0, 51341.0, 51545.0, 51548.0, 51754.0, 54522.0, 54890.0, 55040.0, 55201.0, 55229.0, 55509.0, 55665.0, 55684.0, 55734.0, 56893.0, 56917.0, 56981.0, 57106.0, 57214.0, 57410.0, 57455.0, 57491.0, 57538.0, 57558.0, 57623.0, 57659.0, 57761.0, 57801.0, 57805.0, 58491.0, 58525.0, 60677.0, 60678.0, 63941.0, 64207.0, 64210.0, 64763.0, 65982.0, 79039.0, 79187.0, 79616.0, 79707.0, 79759.0, 79955.0, 80139.0, 80324.0, 80714.0, 80728.0, 80789.0, 81786.0, 81875.0, 83667.0, 83743.0, 83855.0, 83933.0, 84148.0, 84215.0, 84446.0, 84627.0, 84630.0, 84717.0, 84807.0, 84861.0, 84883.0, 84905.0, 84922.0, 85456.0, 85508.0, 90120.0, 90204.0, 90990.0, 90993.0, 91300.0, 92840.0, 93145.0, 93624.0, 112939.0, 114991.0, 115509.0, 115950.0, 116986.0, 116988.0, 122953.0, 124045.0, 126374.0, 126520.0, 128312.0, 130497.0, 130557.0, 132160.0, 136051.0, 140685.0, 140901.0, 146713.0, 148979.0, 149076.0, 155061.0, 157285.0, 157848.0, 161882.0, 163688.0, 168544.0, 170463.0, 201501.0, 201514.0, 222229.0, 225689.0, 260434.0, 284312.0, 284439.0, 284459.0, 317781.0, 339344.0, 342977.0, 353497.0, 388569.0, 402381.0, 406929.0, 440823.0, 503542.0, 642574.0, 642658.0, 100125288.0, 100293516.0 
GO:0097440 CC 1.27e-03  5/1485    17/29107 D06 apical dendrite                          2931.0, 9148.0, 23762.0, 26012.0, 124925.0 
GO:0005515 MF 6.30e-41 884/1485 12418/29107 D02 protein binding                          29.0, 43.0, 112.0, 147.0, 152.0, 156.0, 160.0, 162.0, 246.0, 249.0, 271.0, 375.0, 408.0, 409.0, 432.0, 433.0, 513.0, 527.0, 540.0, 566.0, 575.0, 576.0, 582.0, 605.0, 607.0, 610.0, 613.0, 682.0, 747.0, 752.0, 762.0, 782.0, 784.0, 816.0, 823.0, 899.0, 997.0, 1137.0, 1152.0, 1209.0, 1289.0, 1382.0, 1394.0, 1395.0, 1397.0, 1408.0, 1417.0, 1455.0, 1487.0, 1609.0, 1613.0, 1621.0, 1627.0, 1628.0, 1742.0, 1746.0, 1770.0, 1798.0, 1801.0, 1813.0, 1820.0, 1838.0, 1840.0, 1893.0, 1938.0, 1951.0, 1954.0, 1961.0, 2011.0, 2016.0, 2049.0, 2063.0, 2068.0, 2134.0, 2137.0, 2175.0, 2319.0, 2590.0, 2621.0, 2622.0, 2645.0, 2646.0, 2686.0, 2720.0, 2781.0, 2783.0, 2784.0, 2826.0, 2870.0, 2889.0, 2906.0, 2907.0, 2912.0, 2931.0, 3083.0, 3159.0, 3241.0, 3359.0, 3362.0, 3487.0, 3508.0, 3607.0, 3619.0, 3623.0, 3674.0, 3675.0, 3700.0, 3714.0, 3727.0, 3749.0, 3754.0, 3757.0, 3761.0, 3767.0, 3768.0, 3785.0, 3798.0, 3914.0, 3927.0, 3954.0, 3980.0, 3984.0, 4043.0, 4058.0, 4097.0, 4137.0, 4145.0, 4150.0, 4152.0, 4221.0, 4241.0, 4248.0, 4298.0, 4324.0, 4330.0, 4352.0, 4486.0, 4625.0, 4647.0, 4665.0, 4771.0, 4794.0, 4796.0, 4798.0, 4802.0, 4807.0, 4835.0, 4839.0, 4923.0, 4924.0, 4967.0, 4987.0, 5002.0, 5045.0, 5064.0, 5089.0, 5116.0, 5138.0, 5155.0, 5164.0, 5195.0, 5261.0, 5293.0, 5310.0, 5372.0, 5409.0, 5413.0, 5426.0, 5447.0, 5463.0, 5526.0, 5575.0, 5580.0, 5595.0, 5596.0, 5600.0, 5605.0, 5606.0, 5657.0, 5662.0, 5740.0, 5754.0, 5798.0, 5817.0, 5831.0, 5871.0, 5875.0, 5886.0, 5905.0, 5909.0, 5914.0, 6002.0, 6253.0, 6257.0, 6300.0, 6320.0, 6376.0, 6455.0, 6472.0, 6487.0, 6508.0, 6601.0, 6656.0, 6665.0, 6676.0, 6714.0, 6721.0, 6722.0, 6723.0, 6778.0, 6794.0, 6799.0, 6817.0, 6878.0, 6892.0, 6904.0, 7008.0, 7016.0, 7025.0, 7026.0, 7036.0, 7064.0, 7067.0, 7087.0, 7088.0, 7126.0, 7127.0, 7139.0, 7148.0, 7156.0, 7187.0, 7290.0, 7329.0, 7332.0, 7343.0, 7375.0, 7407.0, 7410.0, 7433.0, 7448.0, 7473.0, 7476.0, 7477.0, 7703.0, 7732.0, 7776.0, 7786.0, 7791.0, 8045.0, 8165.0, 8178.0, 8292.0, 8313.0, 8314.0, 8372.0, 8408.0, 8425.0, 8497.0, 8501.0, 8514.0, 8525.0, 8534.0, 8541.0, 8563.0, 8569.0, 8629.0, 8646.0, 8711.0, 8728.0, 8742.0, 8764.0, 8818.0, 8822.0, 8841.0, 8861.0, 8906.0, 8911.0, 8912.0, 8938.0, 8943.0, 9001.0, 9028.0, 9048.0, 9088.0, 9094.0, 9132.0, 9145.0, 9149.0, 9170.0, 9196.0, 9244.0, 9253.0, 9256.0, 9260.0, 9265.0, 9344.0, 9362.0, 9382.0, 9392.0, 9394.0, 9401.0, 9466.0, 9478.0, 9491.0, 9501.0, 9536.0, 9545.0, 9572.0, 9592.0, 9600.0, 9605.0, 9609.0, 9610.0, 9647.0, 9686.0, 9697.0, 9719.0, 9721.0, 9727.0, 9742.0, 9751.0, 9755.0, 9807.0, 9810.0, 9811.0, 9815.0, 9820.0, 9827.0, 9828.0, 9853.0, 9854.0, 9858.0, 9862.0, 9906.0, 9945.0, 10019.0, 10036.0, 10039.0, 10044.0, 10188.0, 10217.0, 10280.0, 10290.0, 10295.0, 10300.0, 10322.0, 10381.0, 10406.0, 10417.0, 10422.0, 10458.0, 10460.0, 10469.0, 10494.0, 10498.0, 10501.0, 10518.0, 10522.0, 10554.0, 10570.0, 10603.0, 10612.0, 10615.0, 10634.0, 10636.0, 10667.0, 10712.0, 10743.0, 10785.0, 10801.0, 10809.0, 10815.0, 10817.0, 10844.0, 10864.0, 10868.0, 10869.0, 10921.0, 10954.0, 11007.0, 11068.0, 11091.0, 11156.0, 11158.0, 11178.0, 11182.0, 11187.0, 11188.0, 11190.0, 11237.0, 11250.0, 11282.0, 11343.0, 11346.0, 22808.0, 22838.0, 22839.0, 22844.0, 22859.0, 22870.0, 22874.0, 22885.0, 22888.0, 22893.0, 22906.0, 22955.0, 22980.0, 22983.0, 23005.0, 23017.0, 23066.0, 23109.0, 23119.0, 23125.0, 23138.0, 23139.0, 23151.0, 23162.0, 23164.0, 23170.0, 23178.0, 23201.0, 23203.0, 23207.0, 23221.0, 23237.0, 23246.0, 23268.0, 23288.0, 23294.0, 23299.0, 23309.0, 23324.0, 23338.0, 23363.0, 23373.0, 23384.0, 23396.0, 23400.0, 23410.0, 23413.0, 23416.0, 23457.0, 23466.0, 23492.0, 23514.0, 23523.0, 23542.0, 23552.0, 23567.0, 23616.0, 23623.0, 23762.0, 25794.0, 25837.0, 25851.0, 25885.0, 25921.0, 25953.0, 25960.0, 25988.0, 25989.0, 26051.0, 26056.0, 26145.0, 26153.0, 26168.0, 26205.0, 26267.0, 26284.0, 27019.0, 27111.0, 27113.0, 27124.0, 27132.0, 27148.0, 27153.0, 27232.0, 27239.0, 27254.0, 27351.0, 27352.0, 28955.0, 28960.0, 28964.0, 28992.0, 29109.0, 29855.0, 29888.0, 29890.0, 29911.0, 29924.0, 29925.0, 29965.0, 29993.0, 30000.0, 30815.0, 30818.0, 30819.0, 50855.0, 50944.0, 51061.0, 51073.0, 51078.0, 51127.0, 51157.0, 51172.0, 51177.0, 51206.0, 51222.0, 51233.0, 51246.0, 51286.0, 51291.0, 51307.0, 51308.0, 51341.0, 51458.0, 51466.0, 51517.0, 51545.0, 51548.0, 51754.0, 51760.0, 53822.0, 54461.0, 54472.0, 54492.0, 54550.0, 54620.0, 54784.0, 54785.0, 54795.0, 54825.0, 54922.0, 54929.0, 54938.0, 55040.0, 55090.0, 55107.0, 55201.0, 55210.0, 55220.0, 55224.0, 55231.0, 55238.0, 55243.0, 55262.0, 55295.0, 55361.0, 55506.0, 55509.0, 55512.0, 55515.0, 55615.0, 55620.0, 55643.0, 55670.0, 55684.0, 55689.0, 55715.0, 55721.0, 55734.0, 55735.0, 55764.0, 55815.0, 55909.0, 55920.0, 56181.0, 56654.0, 56893.0, 56894.0, 56924.0, 56926.0, 56937.0, 56961.0, 56981.0, 57026.0, 57125.0, 57134.0, 57159.0, 57192.0, 57198.0, 57214.0, 57222.0, 57338.0, 57418.0, 57465.0, 57473.0, 57491.0, 57524.0, 57533.0, 57596.0, 57611.0, 57657.0, 57659.0, 57662.0, 57707.0, 57715.0, 57731.0, 57732.0, 57761.0, 57787.0, 57801.0, 57805.0, 58491.0, 58512.0, 58525.0, 59284.0, 63876.0, 63941.0, 64090.0, 64101.0, 64207.0, 64210.0, 64218.0, 64223.0, 64284.0, 64374.0, 64377.0, 64748.0, 64780.0, 64837.0, 64897.0, 64975.0, 65078.0, 65083.0, 65263.0, 65982.0, 65992.0, 65999.0, 78987.0, 78999.0, 79016.0, 79065.0, 79085.0, 79096.0, 79102.0, 79109.0, 79143.0, 79172.0, 79363.0, 79567.0, 79575.0, 79616.0, 79637.0, 79680.0, 79707.0, 79786.0, 79791.0, 79847.0, 79922.0, 79930.0, 79955.0, 80139.0, 80148.0, 80178.0, 80212.0, 80228.0, 80325.0, 80381.0, 80714.0, 80757.0, 80758.0, 80774.0, 80789.0, 80851.0, 81544.0, 81559.0, 81570.0, 81619.0, 81786.0, 81848.0, 81875.0, 81876.0, 83394.0, 83538.0, 83541.0, 83667.0, 83743.0, 83855.0, 83874.0, 83931.0, 83933.0, 83999.0, 84033.0, 84067.0, 84074.0, 84079.0, 84148.0, 84215.0, 84221.0, 84231.0, 84258.0, 84287.0, 84310.0, 84315.0, 84440.0, 84461.0, 84561.0, 84618.0, 84623.0, 84687.0, 84717.0, 84766.0, 84807.0, 84823.0, 84861.0, 84866.0, 84878.0, 84883.0, 84894.0, 84905.0, 84937.0, 84940.0, 84954.0, 84958.0, 84967.0, 84988.0, 85358.0, 85395.0, 85409.0, 85456.0, 89792.0, 89944.0, 90120.0, 90288.0, 90557.0, 90780.0, 90993.0, 91056.0, 91179.0, 91433.0, 91522.0, 91544.0, 91608.0, 91647.0, 92609.0, 92840.0, 93099.0, 93145.0, 93624.0, 94005.0, 112476.0, 112939.0, 113000.0, 114783.0, 114800.0, 114900.0, 114991.0, 115290.0, 115399.0, 115948.0, 115950.0, 116986.0, 117166.0, 118881.0, 122953.0, 123591.0, 124044.0, 124045.0, 124056.0, 124923.0, 124925.0, 124935.0, 125058.0, 125170.0, 126129.0, 126282.0, 126374.0, 126433.0, 127281.0, 128434.0, 129880.0, 130540.0, 130557.0, 130813.0, 131669.0, 136051.0, 138428.0, 140459.0, 140730.0, 140775.0, 140831.0, 140901.0, 144097.0, 144110.0, 144347.0, 144699.0, 146433.0, 146664.0, 146760.0, 148022.0, 148753.0, 148979.0, 149473.0, 150379.0, 152273.0, 153090.0, 155061.0, 155382.0, 157285.0, 161145.0, 161882.0, 162466.0, 162515.0, 163688.0, 164091.0, 168507.0, 168544.0, 170394.0, 170463.0, 171568.0, 192111.0, 192668.0, 196383.0, 196403.0, 199720.0, 201164.0, 203054.0, 219931.0, 220001.0, 221955.0, 222229.0, 222663.0, 225689.0, 246176.0, 253769.0, 254122.0, 254263.0, 254359.0, 255043.0, 259173.0, 260434.0, 261734.0, 282974.0, 283219.0, 283248.0, 283373.0, 284001.0, 284131.0, 284297.0, 284312.0, 284338.0, 284352.0, 284439.0, 284613.0, 284656.0, 285093.0, 285367.0, 286077.0, 286336.0, 339230.0, 339344.0, 339451.0, 339983.0, 342667.0, 342977.0, 344558.0, 353497.0, 374569.0, 374887.0, 375057.0, 375323.0, 387893.0, 388135.0, 388336.0, 388591.0, 401647.0, 402381.0, 440193.0, 440400.0, 441478.0, 550631.0, 642658.0, 642968.0, 653247.0, 653319.0, 653784.0, 727800.0, 729438.0, 729440.0, 100132341.0, 100533183.0 
GO:0005524 MF 7.24e-12 136/1485  1458/29107 D08 ATP binding                              21.0, 109.0, 112.0, 115.0, 156.0, 203.0, 495.0, 513.0, 540.0, 613.0, 816.0, 997.0, 1152.0, 1455.0, 1609.0, 1613.0, 1770.0, 2011.0, 2046.0, 2049.0, 2051.0, 2068.0, 2645.0, 2870.0, 2931.0, 3508.0, 3706.0, 3767.0, 3798.0, 3980.0, 3984.0, 4058.0, 4141.0, 4145.0, 4294.0, 4363.0, 4486.0, 4625.0, 4647.0, 5026.0, 5164.0, 5198.0, 5261.0, 5293.0, 5580.0, 5595.0, 5596.0, 5600.0, 5605.0, 5606.0, 5754.0, 5871.0, 5891.0, 6300.0, 6714.0, 6794.0, 6833.0, 7016.0, 7329.0, 7332.0, 7407.0, 7786.0, 8408.0, 8525.0, 8566.0, 8569.0, 8711.0, 8714.0, 9024.0, 9088.0, 9127.0, 9149.0, 9344.0, 9401.0, 9807.0, 10058.0, 10188.0, 10290.0, 10295.0, 10347.0, 10469.0, 10494.0, 10667.0, 22983.0, 23046.0, 23139.0, 23170.0, 23178.0, 23396.0, 23400.0, 23457.0, 23552.0, 25989.0, 26038.0, 26153.0, 27148.0, 27433.0, 29904.0, 51168.0, 54795.0, 54938.0, 55083.0, 55210.0, 55224.0, 55229.0, 55361.0, 56924.0, 57198.0, 57410.0, 57538.0, 57761.0, 57787.0, 65268.0, 79039.0, 79707.0, 80119.0, 81570.0, 83931.0, 84033.0, 84446.0, 84630.0, 90990.0, 91461.0, 113220.0, 114783.0, 116986.0, 124923.0, 126520.0, 138429.0, 140901.0, 146754.0, 225689.0, 282974.0, 284656.0, 317781.0, 388228.0 
GO:0106310 MF 3.81e-10 49/1485   359/29107 D06 protein serine kinase activity           613.0, 816.0, 1455.0, 1613.0, 2011.0, 2931.0, 3984.0, 4294.0, 5580.0, 5595.0, 5596.0, 5600.0, 5605.0, 5606.0, 5871.0, 5891.0, 6300.0, 6794.0, 7016.0, 7786.0, 8408.0, 8569.0, 9024.0, 9088.0, 9149.0, 9344.0, 10188.0, 10290.0, 10494.0, 22983.0, 23139.0, 23178.0, 23552.0, 25989.0, 27148.0, 56924.0, 57538.0, 57787.0, 65268.0, 83931.0, 84033.0, 84446.0, 84630.0, 114783.0, 124923.0, 140901.0, 225689.0, 282974.0, 388228.0 
GO:0005085 MF 3.19e-09 35/1485   223/29107 D06 guanyl-nucleotide exchange factor activity 29.0, 613.0, 2889.0, 4924.0, 5662.0, 7410.0, 9265.0, 9605.0, 9610.0, 9649.0, 9827.0, 9828.0, 10044.0, 10235.0, 22898.0, 23263.0, 23268.0, 51195.0, 54509.0, 55920.0, 57449.0, 57706.0, 80851.0, 83874.0, 84033.0, 84079.0, 84315.0, 85442.0, 140775.0, 152273.0, 221002.0, 390637.0, 414918.0, 440073.0, 440193.0 
GO:0004674 MF 3.02e-08 41/1485   312/29107 D06 protein serine/threonine kinase activity 613.0, 1455.0, 1613.0, 2011.0, 2931.0, 3984.0, 4294.0, 5261.0, 5580.0, 5595.0, 5596.0, 5600.0, 5605.0, 5871.0, 5891.0, 6300.0, 6794.0, 7016.0, 7786.0, 8408.0, 8569.0, 9024.0, 9088.0, 9149.0, 9344.0, 10295.0, 22983.0, 23139.0, 23178.0, 25989.0, 27148.0, 56924.0, 57787.0, 65268.0, 84446.0, 84630.0, 140901.0, 203054.0, 225689.0, 282974.0, 388228.0 
GO:0046872 MF 1.11e-07 174/1485  2297/29107 D04 metal ion binding                        109.0, 112.0, 115.0, 249.0, 271.0, 432.0, 747.0, 1289.0, 1609.0, 1798.0, 1961.0, 2068.0, 2137.0, 2781.0, 3614.0, 3674.0, 3675.0, 3927.0, 3984.0, 4150.0, 4967.0, 5045.0, 5143.0, 5198.0, 5372.0, 5580.0, 5605.0, 5891.0, 6543.0, 7016.0, 7064.0, 7375.0, 7410.0, 7625.0, 7703.0, 7776.0, 7791.0, 7837.0, 8525.0, 8569.0, 8703.0, 8704.0, 8728.0, 8912.0, 9088.0, 9148.0, 9260.0, 9379.0, 9501.0, 9647.0, 9718.0, 9755.0, 9810.0, 9815.0, 10188.0, 10194.0, 10217.0, 10296.0, 10322.0, 10417.0, 10494.0, 10522.0, 10743.0, 10869.0, 11068.0, 11282.0, 22801.0, 22838.0, 22885.0, 22888.0, 22901.0, 23119.0, 23203.0, 23324.0, 23338.0, 25799.0, 25953.0, 25988.0, 26038.0, 26145.0, 26205.0, 27132.0, 27148.0, 27153.0, 28964.0, 29799.0, 29965.0, 50614.0, 51078.0, 51157.0, 51222.0, 51291.0, 51333.0, 51341.0, 51545.0, 51654.0, 54492.0, 54784.0, 54890.0, 55107.0, 55229.0, 55316.0, 55512.0, 55734.0, 57452.0, 57473.0, 57623.0, 57659.0, 57732.0, 58491.0, 58525.0, 63891.0, 64131.0, 64207.0, 64763.0, 64780.0, 65982.0, 79586.0, 79759.0, 80139.0, 80774.0, 83482.0, 83719.0, 83855.0, 84033.0, 84148.0, 84215.0, 84448.0, 84627.0, 84878.0, 84905.0, 84922.0, 84937.0, 84954.0, 85301.0, 85508.0, 90780.0, 114783.0, 114991.0, 115509.0, 115950.0, 116986.0, 116988.0, 126374.0, 130497.0, 130557.0, 136051.0, 137902.0, 140685.0, 148979.0, 149076.0, 152273.0, 155061.0, 161882.0, 162466.0, 168544.0, 170691.0, 196403.0, 200312.0, 201164.0, 201501.0, 201514.0, 221955.0, 255374.0, 282974.0, 284312.0, 284459.0, 284613.0, 342667.0, 344558.0, 374378.0, 388569.0, 727800.0, 100293516.0 
GO:0005249 MF 1.44e-07 15/1485    58/29107 D09 voltage-gated potassium channel activity 610.0, 3748.0, 3749.0, 3754.0, 3755.0, 3757.0, 3767.0, 3785.0, 8514.0, 9132.0, 9196.0, 23415.0, 23416.0, 51305.0, 57657.0 
GO:0031267 MF 1.31e-06 33/1485   259/29107 D05 small GTPase binding                     752.0, 1613.0, 2622.0, 3706.0, 5875.0, 5905.0, 5909.0, 7126.0, 8408.0, 9501.0, 9727.0, 9827.0, 9853.0, 9905.0, 22870.0, 23299.0, 26056.0, 27352.0, 30000.0, 50855.0, 55654.0, 55920.0, 57706.0, 64780.0, 79109.0, 80223.0, 84079.0, 84440.0, 84958.0, 92558.0, 140730.0, 152273.0, 160622.0 
GO:0050321 MF 7.57e-06  8/1485    22/29107 D06 tau-protein kinase activity              2011.0, 2931.0, 5261.0, 9024.0, 9344.0, 57787.0, 84446.0, 84630.0 
GO:0051015 MF 2.91e-05 27/1485   217/29107 D05 actin filament binding                   752.0, 1627.0, 1938.0, 3927.0, 4625.0, 4647.0, 6712.0, 10634.0, 11133.0, 22885.0, 23164.0, 25794.0, 29109.0, 50853.0, 51168.0, 51332.0, 55201.0, 57662.0, 57731.0, 63876.0, 64780.0, 84448.0, 84687.0, 84940.0, 201191.0, 246176.0, 339451.0 
GO:0017124 MF 3.03e-05 19/1485   129/29107 D04 SH3 domain binding                       1840.0, 2889.0, 2901.0, 4137.0, 6455.0, 8728.0, 23616.0, 27124.0, 50944.0, 51466.0, 51517.0, 57706.0, 64780.0, 84632.0, 85358.0, 112476.0, 140885.0, 153090.0, 225689.0 
GO:0005267 MF 7.38e-05  8/1485    29/29107 D08 potassium channel activity               3749.0, 3754.0, 3755.0, 6833.0, 9132.0, 30818.0, 50801.0, 51305.0 
GO:0004672 MF 9.14e-05 25/1485   210/29107 D05 protein kinase activity                  156.0, 2870.0, 3984.0, 4058.0, 4294.0, 5164.0, 5580.0, 5754.0, 5891.0, 6714.0, 7016.0, 7786.0, 9088.0, 9149.0, 10290.0, 10494.0, 29904.0, 84687.0, 91461.0, 114783.0, 124923.0, 126520.0, 140901.0, 157285.0, 225689.0 
GO:0008270 MF 1.31e-04 67/1485   814/29107 D06 zinc ion binding                         762.0, 766.0, 1397.0, 1636.0, 1838.0, 1840.0, 2063.0, 2649.0, 3508.0, 3980.0, 4152.0, 4324.0, 4326.0, 4835.0, 5138.0, 5426.0, 5875.0, 5914.0, 6257.0, 6472.0, 7025.0, 7026.0, 7067.0, 7156.0, 7187.0, 7732.0, 8193.0, 8566.0, 9509.0, 9572.0, 9866.0, 10612.0, 10868.0, 10893.0, 11095.0, 11237.0, 23217.0, 23220.0, 23400.0, 23410.0, 23567.0, 23659.0, 25885.0, 25946.0, 51127.0, 51548.0, 54620.0, 54814.0, 55210.0, 57159.0, 57643.0, 65249.0, 79102.0, 80128.0, 81559.0, 81786.0, 83933.0, 84231.0, 85358.0, 90204.0, 92979.0, 93624.0, 140831.0, 170689.0, 342977.0, 388591.0, 100125288.0 
GO:0097110 MF 1.31e-04 12/1485    67/29107 D03 scaffold protein binding                 1742.0, 2912.0, 3757.0, 5595.0, 5605.0, 6714.0, 7343.0, 8912.0, 8913.0, 10458.0, 50944.0, 85358.0 
GO:0008332 MF 1.33e-04  3/1485     3/29107 D10 low voltage-gated calcium channel activity 8911.0, 8912.0, 8913.0 
GO:0004984 MF 1.32e-09  0/1485   399/29107 D04 olfactory receptor activity               
```
