## Supplementary material for "Transcriptional and genetic sex differences for schizophrenia across the dorsolateral prefrontal cortex, hippocampus, and caudate nucleus": Data S4: GO_analysis_module_brown.txt

```
GO:0032981 BP 2.99e-12 19/1314    57/29107 D08 mitochondrial respiratory chain complex I assembly 4698.0, 4700.0, 4706.0, 4707.0, 4708.0, 4709.0, 4710.0, 4712.0, 4714.0, 4717.0, 4718.0, 4719.0, 29078.0, 51103.0, 79133.0, 84233.0, 90871.0, 91942.0, 137682.0 
GO:0016567 BP 3.91e-10 54/1314   471/29107 D09 protein ubiquitination                   373.0, 996.0, 6049.0, 6500.0, 7320.0, 7322.0, 7334.0, 7336.0, 7347.0, 8452.0, 8453.0, 8835.0, 8916.0, 9412.0, 9604.0, 9616.0, 9655.0, 9867.0, 10001.0, 10016.0, 10116.0, 11275.0, 23014.0, 23588.0, 23608.0, 23609.0, 25898.0, 26190.0, 26260.0, 26268.0, 26273.0, 51003.0, 51434.0, 51592.0, 53339.0, 54793.0, 55008.0, 55148.0, 55832.0, 55975.0, 57531.0, 57563.0, 57820.0, 64110.0, 64326.0, 64839.0, 80124.0, 84246.0, 130507.0, 140460.0, 140461.0, 165918.0, 197131.0, 200933.0 
GO:0006120 BP 5.85e-10 15/1314    45/29107 D08 mitochondrial electron transport, NADH to ubiquinone 1738.0, 4697.0, 4698.0, 4700.0, 4706.0, 4707.0, 4708.0, 4709.0, 4710.0, 4712.0, 4714.0, 4717.0, 4718.0, 4719.0, 51103.0 
GO:0006886 BP 1.54e-09 38/1314   280/29107 D06 intracellular protein transport          164.0, 372.0, 373.0, 378.0, 400.0, 1122.0, 1176.0, 1213.0, 5861.0, 5870.0, 6447.0, 8774.0, 9276.0, 10016.0, 10228.0, 10484.0, 10490.0, 10569.0, 10961.0, 11311.0, 22931.0, 23637.0, 25782.0, 26958.0, 29887.0, 51277.0, 51552.0, 51699.0, 51715.0, 54536.0, 54843.0, 55737.0, 55973.0, 57589.0, 64149.0, 84100.0, 285282.0, 415117.0 
GO:0015031 BP 5.47e-09 43/1314   357/29107 D05 protein transport                        1063.0, 1894.0, 5538.0, 5862.0, 9522.0, 9554.0, 10550.0, 10565.0, 10651.0, 11127.0, 23033.0, 23355.0, 29097.0, 51124.0, 51375.0, 51463.0, 51534.0, 53353.0, 54497.0, 54812.0, 55153.0, 55207.0, 55212.0, 55435.0, 55610.0, 55745.0, 55770.0, 56648.0, 56943.0, 57120.0, 57132.0, 57511.0, 59343.0, 60561.0, 64145.0, 64400.0, 79719.0, 79989.0, 81555.0, 81929.0, 95681.0, 149371.0, 345778.0 
GO:0051301 BP 2.72e-08 41/1314   350/29107 D02 cell division                            996.0, 1022.0, 1063.0, 1213.0, 2908.0, 3981.0, 4085.0, 5289.0, 5901.0, 5932.0, 8678.0, 8872.0, 9937.0, 10776.0, 10907.0, 23172.0, 25847.0, 27436.0, 51143.0, 51434.0, 53918.0, 54069.0, 54627.0, 55055.0, 55207.0, 55320.0, 57132.0, 57542.0, 64682.0, 79980.0, 80254.0, 81929.0, 84612.0, 84930.0, 91272.0, 91603.0, 93973.0, 126731.0, 205564.0, 219771.0, 387103.0 
GO:0030150 BP 8.11e-08  9/1314    20/29107 D08 protein import into mitochondrial matrix 9804.0, 9868.0, 10440.0, 29103.0, 54543.0, 80273.0, 131118.0, 134266.0, 140823.0 
GO:0006511 BP 1.43e-07 32/1314   252/29107 D08 ubiquitin-dependent protein catabolic process 1540.0, 4287.0, 5682.0, 5685.0, 5687.0, 5688.0, 6049.0, 6921.0, 7320.0, 7322.0, 7334.0, 7347.0, 8452.0, 8533.0, 9604.0, 9616.0, 9958.0, 10213.0, 23014.0, 23032.0, 25897.0, 25898.0, 26994.0, 51377.0, 54542.0, 54602.0, 57531.0, 57563.0, 80762.0, 130507.0, 165918.0, 200933.0 
GO:0006457 BP 1.96e-07 22/1314   136/29107 D02 protein folding                          908.0, 1047.0, 5202.0, 5203.0, 5903.0, 6950.0, 7265.0, 7266.0, 9529.0, 10575.0, 10576.0, 10694.0, 10961.0, 22948.0, 51645.0, 53938.0, 55664.0, 55768.0, 80273.0, 131118.0, 134266.0, 548645.0 
GO:0043161 BP 4.28e-07 24/1314   165/29107 D09 proteasome-mediated ubiquitin-dependent protein catabolic process 1499.0, 4287.0, 5686.0, 5700.0, 5707.0, 5713.0, 5718.0, 5887.0, 7320.0, 8452.0, 9097.0, 9373.0, 10116.0, 10213.0, 23588.0, 25852.0, 57531.0, 57542.0, 64326.0, 64839.0, 79718.0, 89890.0, 90025.0, 200933.0 
GO:0050821 BP 1.24e-06 25/1314   187/29107 D04 protein stabilization                    481.0, 483.0, 819.0, 908.0, 1022.0, 1389.0, 2776.0, 5217.0, 5728.0, 6880.0, 6950.0, 7320.0, 7341.0, 8774.0, 9529.0, 10575.0, 10576.0, 10694.0, 11315.0, 22948.0, 23032.0, 55664.0, 57142.0, 66036.0, 285282.0 
GO:1904851 BP 1.50e-06  6/1314    10/29107 D08 positive regulation of establishment of protein localization to telomere 908.0, 6950.0, 10575.0, 10576.0, 10694.0, 22948.0 
GO:0042776 BP 1.76e-06  7/1314    15/29107 D13 mitochondrial ATP synthesis coupled proton transport 498.0, 509.0, 515.0, 522.0, 539.0, 10476.0, 10632.0 
GO:0015986 BP 1.76e-06  7/1314    15/29107 D12 ATP synthesis coupled proton transport   498.0, 509.0, 515.0, 523.0, 539.0, 10476.0, 10632.0 
GO:0000398 BP 2.33e-06 24/1314   181/29107 D11 mRNA splicing, via spliceosome           4116.0, 4236.0, 6432.0, 6627.0, 6634.0, 6638.0, 8683.0, 9716.0, 10286.0, 10569.0, 10907.0, 10929.0, 10946.0, 22916.0, 51362.0, 51645.0, 51759.0, 53938.0, 55280.0, 59286.0, 79753.0, 79833.0, 153527.0, 220988.0 
GO:0051028 BP 2.46e-06 14/1314    70/29107 D08 mRNA transport                           4116.0, 5903.0, 6432.0, 7884.0, 9908.0, 10128.0, 10762.0, 22916.0, 56648.0, 59343.0, 64901.0, 81929.0, 129401.0, 220988.0 
GO:0006412 BP 2.69e-06 25/1314   195/29107 D07 translation                              6128.0, 6138.0, 9521.0, 9553.0, 10056.0, 11222.0, 28977.0, 28998.0, 29074.0, 29088.0, 51021.0, 51023.0, 51067.0, 51187.0, 51263.0, 51318.0, 51649.0, 55005.0, 55052.0, 60558.0, 64983.0, 65008.0, 92259.0, 116832.0, 219927.0 
GO:0006888 BP 2.73e-06 18/1314   112/29107 D06 endoplasmic reticulum to Golgi vesicle-mediated transport 372.0, 378.0, 4253.0, 5861.0, 8452.0, 9276.0, 9554.0, 10016.0, 10597.0, 26958.0, 29097.0, 51124.0, 55973.0, 57120.0, 59349.0, 60684.0, 81555.0, 122553.0 
GO:1904871 BP 3.18e-06  6/1314    11/29107 D08 positive regulation of protein localization to Cajal body 908.0, 6950.0, 10575.0, 10576.0, 10694.0, 22948.0 
GO:0006099 BP 4.59e-06  9/1314    30/29107 D03 tricarboxylic acid cycle                 1737.0, 2271.0, 3658.0, 4190.0, 5162.0, 6390.0, 6391.0, 8803.0, 130752.0 
GO:0006839 BP 4.91e-06  7/1314    17/29107 D04 mitochondrial transport                  8034.0, 10651.0, 26128.0, 28978.0, 28982.0, 51522.0, 81853.0 
GO:0007007 BP 1.17e-05  7/1314    19/29107 D07 inner mitochondrial membrane organization 4976.0, 10651.0, 10989.0, 27069.0, 79568.0, 345778.0, 440574.0 
GO:0032212 BP 1.43e-05  9/1314    34/29107 D10 positive regulation of telomere maintenance via telomerase 908.0, 1499.0, 5570.0, 6950.0, 7520.0, 10575.0, 10576.0, 10694.0, 22948.0 
GO:0007049 BP 1.43e-05 31/1314   296/29107 D02 cell cycle                               1022.0, 1389.0, 1457.0, 1540.0, 2079.0, 2908.0, 3981.0, 4291.0, 5289.0, 5597.0, 8872.0, 9236.0, 9821.0, 9937.0, 10907.0, 23582.0, 23637.0, 23741.0, 25847.0, 51143.0, 51441.0, 53918.0, 54069.0, 55207.0, 55320.0, 57531.0, 57542.0, 84306.0, 93973.0, 126731.0, 205564.0 
GO:0006607 BP 1.74e-05  7/1314    20/29107 D09 NLS-bearing protein import into nucleus  3837.0, 3839.0, 3840.0, 5903.0, 84220.0, 129401.0, 729540.0 
GO:0030488 BP 1.85e-05  9/1314    35/29107 D11 tRNA methylation                         9836.0, 25821.0, 51605.0, 54931.0, 55006.0, 57570.0, 91801.0, 131965.0, 339175.0 
GO:0007339 BP 1.85e-05  9/1314    35/29107 D05 binding of sperm to zona pellucida       1047.0, 6950.0, 7417.0, 10575.0, 10576.0, 10694.0, 22948.0, 53340.0, 203102.0 
GO:0006048 BP 2.01e-05  5/1314     9/29107 D08 UDP-N-acetylglucosamine biosynthetic process 2673.0, 6675.0, 10007.0, 64841.0, 132789.0 
GO:0006626 BP 2.34e-05  8/1314    28/29107 D08 protein targeting to mitochondrion       9804.0, 9868.0, 10440.0, 26520.0, 26521.0, 54332.0, 54543.0, 131118.0 
GO:1904874 BP 2.95e-05  6/1314    15/29107 D05 positive regulation of telomerase RNA localization to Cajal body 908.0, 6950.0, 10575.0, 10576.0, 10694.0, 22948.0 
GO:0006119 BP 2.95e-05  6/1314    15/29107 D07 oxidative phosphorylation                509.0, 4436.0, 7381.0, 7385.0, 7388.0, 205327.0 
GO:0000209 BP 3.13e-05 20/1314   158/29107 D10 protein polyubiquitination               1499.0, 4012.0, 6500.0, 7320.0, 7322.0, 7334.0, 7336.0, 8452.0, 9604.0, 9666.0, 23219.0, 23608.0, 25897.0, 54542.0, 57531.0, 57542.0, 64400.0, 64839.0, 90025.0, 285671.0 
GO:0032436 BP 3.29e-05 13/1314    76/29107 D11 positive regulation of proteasomal ubiquitin-dependent protein catabolic process 7336.0, 7341.0, 9604.0, 9655.0, 25831.0, 25897.0, 25898.0, 55212.0, 64326.0, 79699.0, 116224.0, 120892.0, 285671.0 
GO:0001731 BP 3.88e-05  5/1314    10/29107 D08 formation of translation preinitiation complex 1975.0, 1983.0, 7458.0, 8562.0, 255308.0 
GO:0006301 BP 3.88e-05  5/1314    10/29107 D08 postreplication repair                   4436.0, 7320.0, 7334.0, 7336.0, 56852.0 
GO:0006122 BP 6.84e-05  5/1314    11/29107 D08 mitochondrial electron transport, ubiquinol to cytochrome c 7381.0, 7388.0, 10975.0, 27089.0, 54205.0 
GO:0036444 BP 6.84e-05  5/1314    11/29107 D10 calcium import into the mitochondrion    4976.0, 10939.0, 79568.0, 91689.0, 286097.0 
GO:0045039 BP 1.13e-04  5/1314    12/29107 D10 protein insertion into mitochondrial inner membrane 9868.0, 26515.0, 26520.0, 26521.0, 140823.0 
GO:0006123 BP 1.37e-04  6/1314    19/29107 D08 mitochondrial electron transport, cytochrome c to oxygen 1345.0, 1347.0, 1350.0, 9167.0, 9377.0, 54205.0 
GO:0006974 BP 1.52e-04 25/1314   246/29107 D04 cellular response to DNA damage stimulus 1386.0, 2188.0, 5423.0, 5810.0, 6880.0, 7320.0, 7520.0, 8445.0, 9070.0, 10111.0, 11073.0, 23300.0, 23468.0, 54107.0, 56852.0, 57599.0, 79624.0, 80124.0, 83943.0, 84083.0, 84259.0, 84930.0, 91801.0, 165918.0, 200933.0 
GO:0032968 BP 1.77e-04  5/1314    13/29107 D12 positive regulation of transcription elongation from RNA polymerase II promoter 1499.0, 10915.0, 11198.0, 55837.0, 123169.0 
GO:0000470 BP 1.77e-04  5/1314    13/29107 D10 maturation of LSU-rRNA                   26156.0, 51018.0, 65008.0, 80135.0, 84549.0 
GO:0035195 BP 3.34e-09  2/1314   557/29107 D10 gene silencing by miRNA                  29883.0, 442904.0 
GO:0007186 BP 1.36e-08 10/1314   880/29107 D05 G protein-coupled receptor signaling pathway 805.0, 2844.0, 3717.0, 3776.0, 6750.0, 10874.0, 10886.0, 23596.0, 54329.0, 160897.0 
GO:0050911 BP 1.55e-08  0/1314   401/29107 D05 detection of chemical stimulus involved in sensory perception of smell  
GO:0005739 CC 7.27e-55 201/1314  1307/29107 D05 mitochondrion                            36.0, 39.0, 128.0, 498.0, 509.0, 515.0, 522.0, 539.0, 586.0, 664.0, 708.0, 1345.0, 1350.0, 1353.0, 1633.0, 1653.0, 1656.0, 1737.0, 1738.0, 2230.0, 2271.0, 2926.0, 3658.0, 3735.0, 4697.0, 4706.0, 4707.0, 4710.0, 4712.0, 4714.0, 4718.0, 4719.0, 4898.0, 4942.0, 4976.0, 5019.0, 5162.0, 5202.0, 5203.0, 5250.0, 5264.0, 5515.0, 5599.0, 5728.0, 5889.0, 5903.0, 6341.0, 6390.0, 6391.0, 6622.0, 6647.0, 6648.0, 6782.0, 7019.0, 7296.0, 7385.0, 7386.0, 7388.0, 7416.0, 7417.0, 7419.0, 8034.0, 8050.0, 8655.0, 8678.0, 8774.0, 8803.0, 9167.0, 9481.0, 9512.0, 9529.0, 9553.0, 9804.0, 9868.0, 9958.0, 10059.0, 10087.0, 10128.0, 10352.0, 10440.0, 10476.0, 10632.0, 10651.0, 10899.0, 10928.0, 10939.0, 10989.0, 11222.0, 11315.0, 11321.0, 22868.0, 23078.0, 25821.0, 25875.0, 25912.0, 25994.0, 26128.0, 26355.0, 26520.0, 27069.0, 27089.0, 27249.0, 28977.0, 28982.0, 28998.0, 29074.0, 29078.0, 29088.0, 29960.0, 51001.0, 51021.0, 51022.0, 51031.0, 51067.0, 51095.0, 51103.0, 51263.0, 51318.0, 51499.0, 51571.0, 51649.0, 51805.0, 54205.0, 54332.0, 54516.0, 54543.0, 54602.0, 54802.0, 54902.0, 54931.0, 54948.0, 54968.0, 54995.0, 55005.0, 55006.0, 55017.0, 55052.0, 55149.0, 55173.0, 55186.0, 55288.0, 55312.0, 55347.0, 55737.0, 55812.0, 55847.0, 56267.0, 56942.0, 56943.0, 57380.0, 60491.0, 60558.0, 64112.0, 64216.0, 64983.0, 65080.0, 78988.0, 79133.0, 79693.0, 79810.0, 80007.0, 80219.0, 80232.0, 80273.0, 81034.0, 81689.0, 81889.0, 81892.0, 83693.0, 84233.0, 84340.0, 84816.0, 84833.0, 84947.0, 84987.0, 85865.0, 91137.0, 91689.0, 91942.0, 92259.0, 93974.0, 114112.0, 114294.0, 115286.0, 115416.0, 118487.0, 120892.0, 131118.0, 131474.0, 134266.0, 135154.0, 137682.0, 140823.0, 142940.0, 151393.0, 157378.0, 205327.0, 219927.0, 282991.0, 388753.0, 440574.0 
GO:0005829 CC 7.94e-49 457/1314  5294/29107 D02 cytosol                                  39.0, 52.0, 128.0, 132.0, 164.0, 225.0, 372.0, 378.0, 400.0, 523.0, 529.0, 586.0, 708.0, 817.0, 830.0, 908.0, 996.0, 1022.0, 1033.0, 1063.0, 1122.0, 1213.0, 1457.0, 1499.0, 1540.0, 1633.0, 1653.0, 1656.0, 1894.0, 1965.0, 1974.0, 1975.0, 1977.0, 1983.0, 2135.0, 2271.0, 2322.0, 2547.0, 2673.0, 2730.0, 2908.0, 2957.0, 2960.0, 2992.0, 3094.0, 3157.0, 3376.0, 3434.0, 3612.0, 3658.0, 3717.0, 3735.0, 3790.0, 3837.0, 3839.0, 3840.0, 3925.0, 3945.0, 4012.0, 4048.0, 4076.0, 4085.0, 4190.0, 4287.0, 4338.0, 4677.0, 4692.0, 4733.0, 4898.0, 4925.0, 4947.0, 4976.0, 5000.0, 5001.0, 5037.0, 5048.0, 5110.0, 5136.0, 5202.0, 5203.0, 5257.0, 5264.0, 5289.0, 5290.0, 5440.0, 5464.0, 5471.0, 5494.0, 5515.0, 5533.0, 5538.0, 5567.0, 5573.0, 5597.0, 5599.0, 5682.0, 5685.0, 5686.0, 5687.0, 5688.0, 5700.0, 5707.0, 5711.0, 5713.0, 5718.0, 5728.0, 5861.0, 5862.0, 5865.0, 5870.0, 5887.0, 5889.0, 5901.0, 5902.0, 5903.0, 5911.0, 5917.0, 5921.0, 5922.0, 6009.0, 6120.0, 6128.0, 6138.0, 6500.0, 6622.0, 6634.0, 6647.0, 6674.0, 6675.0, 6728.0, 6733.0, 6921.0, 6935.0, 6940.0, 6950.0, 6999.0, 7019.0, 7265.0, 7266.0, 7295.0, 7296.0, 7322.0, 7334.0, 7341.0, 7347.0, 7360.0, 7458.0, 7520.0, 7531.0, 7884.0, 8204.0, 8339.0, 8439.0, 8445.0, 8452.0, 8453.0, 8505.0, 8533.0, 8624.0, 8655.0, 8678.0, 8766.0, 8833.0, 8835.0, 8836.0, 8887.0, 8891.0, 8916.0, 9097.0, 9107.0, 9108.0, 9141.0, 9276.0, 9352.0, 9446.0, 9453.0, 9474.0, 9521.0, 9529.0, 9538.0, 9550.0, 9604.0, 9616.0, 9631.0, 9648.0, 9655.0, 9657.0, 9685.0, 9821.0, 9829.0, 9908.0, 9943.0, 9958.0, 10007.0, 10016.0, 10056.0, 10059.0, 10073.0, 10087.0, 10097.0, 10116.0, 10138.0, 10200.0, 10213.0, 10228.0, 10294.0, 10434.0, 10480.0, 10484.0, 10490.0, 10527.0, 10539.0, 10542.0, 10565.0, 10569.0, 10575.0, 10576.0, 10621.0, 10694.0, 10724.0, 10907.0, 10920.0, 10928.0, 10929.0, 10952.0, 11127.0, 11171.0, 11218.0, 11266.0, 11275.0, 11315.0, 11321.0, 11325.0, 22822.0, 22826.0, 22902.0, 22903.0, 22916.0, 22920.0, 22930.0, 22931.0, 22948.0, 23014.0, 23016.0, 23032.0, 23033.0, 23074.0, 23172.0, 23173.0, 23259.0, 23262.0, 23568.0, 23608.0, 23637.0, 25782.0, 25814.0, 25852.0, 25897.0, 25898.0, 26061.0, 26127.0, 26190.0, 26258.0, 26268.0, 26273.0, 26355.0, 26503.0, 26958.0, 27000.0, 27010.0, 27101.0, 27145.0, 27249.0, 27257.0, 27430.0, 27436.0, 28512.0, 29110.0, 29789.0, 29883.0, 30849.0, 50810.0, 51001.0, 51021.0, 51028.0, 51067.0, 51103.0, 51126.0, 51138.0, 51143.0, 51182.0, 51194.0, 51230.0, 51306.0, 51377.0, 51382.0, 51386.0, 51434.0, 51441.0, 51493.0, 51534.0, 51552.0, 51555.0, 51582.0, 51602.0, 51699.0, 51715.0, 51719.0, 51759.0, 53339.0, 54069.0, 54205.0, 54332.0, 54386.0, 54458.0, 54468.0, 54497.0, 54511.0, 54536.0, 54677.0, 54764.0, 54806.0, 54812.0, 54878.0, 54955.0, 54981.0, 54995.0, 55008.0, 55017.0, 55055.0, 55093.0, 55140.0, 55172.0, 55175.0, 55181.0, 55207.0, 55212.0, 55239.0, 55270.0, 55312.0, 55347.0, 55352.0, 55435.0, 55591.0, 55605.0, 55607.0, 55664.0, 55720.0, 55737.0, 55745.0, 55768.0, 55770.0, 55784.0, 55812.0, 55832.0, 55854.0, 55860.0, 55975.0, 56261.0, 56648.0, 56683.0, 56984.0, 57107.0, 57132.0, 57542.0, 57589.0, 57599.0, 57650.0, 59338.0, 59343.0, 59349.0, 60496.0, 60561.0, 60592.0, 60684.0, 64112.0, 64145.0, 64168.0, 64326.0, 64400.0, 64682.0, 64839.0, 64841.0, 66036.0, 79017.0, 79609.0, 79719.0, 79753.0, 79833.0, 79876.0, 79959.0, 79980.0, 80145.0, 80232.0, 80254.0, 80821.0, 81617.0, 81889.0, 81929.0, 83480.0, 83732.0, 84301.0, 84520.0, 84541.0, 84612.0, 84817.0, 84896.0, 84910.0, 84955.0, 85021.0, 89890.0, 90025.0, 90441.0, 91801.0, 92400.0, 95681.0, 103910.0, 114112.0, 114294.0, 114791.0, 114882.0, 115416.0, 117143.0, 118487.0, 119710.0, 120534.0, 120892.0, 122553.0, 122830.0, 122970.0, 123228.0, 129401.0, 132789.0, 134429.0, 140460.0, 140461.0, 140735.0, 140739.0, 142940.0, 144193.0, 149371.0, 151393.0, 163255.0, 165918.0, 167227.0, 197131.0, 201475.0, 205564.0, 253943.0, 255308.0, 255919.0, 261726.0, 340351.0, 399818.0, 440145.0, 729920.0, 100131187.0 
GO:0005743 CC 2.41e-41 95/1314   404/29107 D05 mitochondrial inner membrane             498.0, 509.0, 515.0, 522.0, 539.0, 1345.0, 1350.0, 3945.0, 4697.0, 4698.0, 4700.0, 4706.0, 4707.0, 4708.0, 4709.0, 4710.0, 4712.0, 4714.0, 4717.0, 4718.0, 4976.0, 5250.0, 6390.0, 6391.0, 6622.0, 7381.0, 7385.0, 7386.0, 7388.0, 8034.0, 9167.0, 9377.0, 9481.0, 9512.0, 9553.0, 10166.0, 10229.0, 10440.0, 10476.0, 10632.0, 10939.0, 10975.0, 10989.0, 11222.0, 25875.0, 25994.0, 26515.0, 26520.0, 26521.0, 27089.0, 28977.0, 28982.0, 28998.0, 29074.0, 29078.0, 29088.0, 51021.0, 51023.0, 51103.0, 51263.0, 51318.0, 51522.0, 51649.0, 54205.0, 54902.0, 54948.0, 54968.0, 55052.0, 55173.0, 55186.0, 55972.0, 57380.0, 60558.0, 64983.0, 65008.0, 65080.0, 78988.0, 79133.0, 79568.0, 80219.0, 81034.0, 81853.0, 84233.0, 90871.0, 91689.0, 91942.0, 92259.0, 115286.0, 118487.0, 120892.0, 131118.0, 137682.0, 157378.0, 219927.0, 286097.0 
GO:0005654 CC 5.54e-41 349/1314  3805/29107 D02 nucleoplasm                              132.0, 515.0, 523.0, 664.0, 817.0, 892.0, 996.0, 1022.0, 1024.0, 1054.0, 1063.0, 1122.0, 1386.0, 1457.0, 1479.0, 1499.0, 1633.0, 1653.0, 1894.0, 2135.0, 2188.0, 2547.0, 2553.0, 2908.0, 2926.0, 2957.0, 2959.0, 2960.0, 2965.0, 3094.0, 3298.0, 3376.0, 3608.0, 3717.0, 3837.0, 3839.0, 3840.0, 3981.0, 4048.0, 4085.0, 4116.0, 4236.0, 4287.0, 4331.0, 4338.0, 4436.0, 4692.0, 4706.0, 4710.0, 4712.0, 4942.0, 4976.0, 5000.0, 5001.0, 5162.0, 5423.0, 5431.0, 5440.0, 5494.0, 5567.0, 5597.0, 5599.0, 5682.0, 5685.0, 5686.0, 5687.0, 5688.0, 5700.0, 5707.0, 5711.0, 5713.0, 5718.0, 5728.0, 5810.0, 5814.0, 5887.0, 5889.0, 5901.0, 5903.0, 5917.0, 5932.0, 5983.0, 5984.0, 6045.0, 6049.0, 6118.0, 6390.0, 6432.0, 6498.0, 6500.0, 6627.0, 6634.0, 6638.0, 6647.0, 6675.0, 6733.0, 6880.0, 6884.0, 6921.0, 6935.0, 6940.0, 7266.0, 7295.0, 7296.0, 7320.0, 7322.0, 7334.0, 7336.0, 7341.0, 7347.0, 7385.0, 7520.0, 7690.0, 7707.0, 7884.0, 8204.0, 8339.0, 8359.0, 8360.0, 8363.0, 8445.0, 8446.0, 8452.0, 8453.0, 8464.0, 8505.0, 8533.0, 8624.0, 8634.0, 8683.0, 8731.0, 8732.0, 8999.0, 9014.0, 9063.0, 9070.0, 9439.0, 9446.0, 9521.0, 9604.0, 9616.0, 9648.0, 9657.0, 9685.0, 9716.0, 9790.0, 9933.0, 9937.0, 10001.0, 10016.0, 10038.0, 10087.0, 10100.0, 10111.0, 10116.0, 10128.0, 10138.0, 10172.0, 10200.0, 10213.0, 10228.0, 10286.0, 10302.0, 10352.0, 10440.0, 10527.0, 10556.0, 10565.0, 10569.0, 10575.0, 10597.0, 10621.0, 10694.0, 10762.0, 10775.0, 10776.0, 10799.0, 10885.0, 10907.0, 10915.0, 10920.0, 10923.0, 10926.0, 10929.0, 10933.0, 10940.0, 10946.0, 10949.0, 11017.0, 11051.0, 11052.0, 11073.0, 11169.0, 11198.0, 11218.0, 11266.0, 11315.0, 11321.0, 11325.0, 22822.0, 22826.0, 22841.0, 22916.0, 22950.0, 23016.0, 23032.0, 23379.0, 23392.0, 23462.0, 23468.0, 23582.0, 23588.0, 23741.0, 25852.0, 25875.0, 25898.0, 25994.0, 26061.0, 26273.0, 27000.0, 27101.0, 27107.0, 29110.0, 29982.0, 50810.0, 51003.0, 51022.0, 51095.0, 51138.0, 51187.0, 51194.0, 51230.0, 51362.0, 51377.0, 51386.0, 51434.0, 51493.0, 51499.0, 51534.0, 51567.0, 51592.0, 51602.0, 51605.0, 51645.0, 51759.0, 53339.0, 54033.0, 54069.0, 54107.0, 54386.0, 54458.0, 54468.0, 54700.0, 54764.0, 54812.0, 54931.0, 54955.0, 54968.0, 55008.0, 55102.0, 55149.0, 55153.0, 55170.0, 55197.0, 55239.0, 55269.0, 55320.0, 55352.0, 55591.0, 55720.0, 55784.0, 55812.0, 55832.0, 55907.0, 55975.0, 56852.0, 56943.0, 57050.0, 57132.0, 57149.0, 57563.0, 57599.0, 59338.0, 59343.0, 60592.0, 64168.0, 64326.0, 64682.0, 64769.0, 64839.0, 65080.0, 79685.0, 79718.0, 79753.0, 79833.0, 79980.0, 80013.0, 80145.0, 80232.0, 80273.0, 80856.0, 81555.0, 81889.0, 83640.0, 83732.0, 84083.0, 84240.0, 84246.0, 84301.0, 84520.0, 84661.0, 84930.0, 84955.0, 90441.0, 91603.0, 91689.0, 91750.0, 91801.0, 92400.0, 93973.0, 114112.0, 114803.0, 117143.0, 118487.0, 120534.0, 121504.0, 121536.0, 123169.0, 126272.0, 127933.0, 129401.0, 134430.0, 134510.0, 134637.0, 148423.0, 149420.0, 163126.0, 163255.0, 165918.0, 167227.0, 205564.0, 220988.0, 221092.0, 222236.0, 283742.0, 387103.0, 388753.0, 399818.0, 404672.0 
GO:0005634 CC 1.15e-23 389/1314  5371/29107 D05 nucleus                                  132.0, 310.0, 373.0, 515.0, 539.0, 664.0, 708.0, 805.0, 817.0, 892.0, 996.0, 1022.0, 1024.0, 1054.0, 1063.0, 1122.0, 1386.0, 1389.0, 1393.0, 1456.0, 1457.0, 1479.0, 1499.0, 1653.0, 1656.0, 1738.0, 1894.0, 1965.0, 1977.0, 2079.0, 2115.0, 2271.0, 2287.0, 2322.0, 2547.0, 2553.0, 2908.0, 2959.0, 2960.0, 3015.0, 3094.0, 3298.0, 3608.0, 3717.0, 3735.0, 3776.0, 3837.0, 3839.0, 3840.0, 3981.0, 4048.0, 4085.0, 4116.0, 4160.0, 4236.0, 4287.0, 4291.0, 4436.0, 4692.0, 4733.0, 4947.0, 5000.0, 5001.0, 5037.0, 5136.0, 5162.0, 5202.0, 5203.0, 5378.0, 5423.0, 5431.0, 5440.0, 5494.0, 5515.0, 5538.0, 5567.0, 5570.0, 5597.0, 5599.0, 5682.0, 5685.0, 5686.0, 5687.0, 5688.0, 5700.0, 5707.0, 5713.0, 5728.0, 5810.0, 5814.0, 5862.0, 5887.0, 5889.0, 5901.0, 5902.0, 5917.0, 5932.0, 5983.0, 5984.0, 6045.0, 6049.0, 6118.0, 6128.0, 6138.0, 6432.0, 6447.0, 6498.0, 6500.0, 6622.0, 6627.0, 6634.0, 6647.0, 6733.0, 6871.0, 6880.0, 6935.0, 6940.0, 7019.0, 7295.0, 7320.0, 7322.0, 7334.0, 7336.0, 7341.0, 7360.0, 7416.0, 7417.0, 7419.0, 7520.0, 7531.0, 7561.0, 7673.0, 7718.0, 7761.0, 7766.0, 7773.0, 7884.0, 8204.0, 8339.0, 8359.0, 8360.0, 8363.0, 8445.0, 8446.0, 8452.0, 8464.0, 8505.0, 8624.0, 8634.0, 8655.0, 8678.0, 8731.0, 8732.0, 8836.0, 8926.0, 8999.0, 9014.0, 9063.0, 9070.0, 9097.0, 9141.0, 9326.0, 9352.0, 9373.0, 9521.0, 9529.0, 9576.0, 9604.0, 9616.0, 9716.0, 9841.0, 9852.0, 9958.0, 10001.0, 10016.0, 10038.0, 10097.0, 10116.0, 10128.0, 10138.0, 10172.0, 10200.0, 10213.0, 10229.0, 10286.0, 10302.0, 10308.0, 10463.0, 10473.0, 10539.0, 10556.0, 10569.0, 10597.0, 10724.0, 10799.0, 10907.0, 10915.0, 10920.0, 10923.0, 10926.0, 10928.0, 10946.0, 10949.0, 11051.0, 11052.0, 11073.0, 11137.0, 11171.0, 11218.0, 11266.0, 11315.0, 11325.0, 22822.0, 22826.0, 22869.0, 22903.0, 22916.0, 23172.0, 23300.0, 23392.0, 23462.0, 23468.0, 23568.0, 23582.0, 23588.0, 23635.0, 23741.0, 25788.0, 25852.0, 25898.0, 26149.0, 26260.0, 26354.0, 26953.0, 26994.0, 27000.0, 27101.0, 27257.0, 27430.0, 29081.0, 29883.0, 29887.0, 50804.0, 50810.0, 51022.0, 51028.0, 51086.0, 51126.0, 51138.0, 51182.0, 51277.0, 51377.0, 51434.0, 51441.0, 51493.0, 51527.0, 51567.0, 51582.0, 51592.0, 51605.0, 51645.0, 53918.0, 54033.0, 54069.0, 54107.0, 54205.0, 54332.0, 54386.0, 54517.0, 54700.0, 54764.0, 54841.0, 54931.0, 54942.0, 54955.0, 55093.0, 55132.0, 55140.0, 55170.0, 55212.0, 55219.0, 55269.0, 55352.0, 55635.0, 55768.0, 55832.0, 55837.0, 55854.0, 55907.0, 56683.0, 56852.0, 56984.0, 57050.0, 57209.0, 57396.0, 57531.0, 57570.0, 57599.0, 59286.0, 59343.0, 60491.0, 64110.0, 64400.0, 64839.0, 64848.0, 64940.0, 79673.0, 79718.0, 79753.0, 79876.0, 79893.0, 80124.0, 80145.0, 80232.0, 81602.0, 81892.0, 83480.0, 83640.0, 84259.0, 84450.0, 84520.0, 84612.0, 84661.0, 84792.0, 84930.0, 84944.0, 89890.0, 90025.0, 91603.0, 91801.0, 92283.0, 92906.0, 93474.0, 93973.0, 112942.0, 113802.0, 114803.0, 116224.0, 117143.0, 121504.0, 122830.0, 123169.0, 126068.0, 126070.0, 126272.0, 127933.0, 132789.0, 134510.0, 134701.0, 135112.0, 137682.0, 140735.0, 140739.0, 142940.0, 146434.0, 147949.0, 148213.0, 149420.0, 153527.0, 162239.0, 162962.0, 163081.0, 163126.0, 163131.0, 163255.0, 165918.0, 166815.0, 170958.0, 171392.0, 199777.0, 205564.0, 219749.0, 219771.0, 220988.0, 221092.0, 222194.0, 254778.0, 266812.0, 283742.0, 284307.0, 284309.0, 284406.0, 374899.0, 387357.0, 399818.0, 653121.0, 728927.0, 729967.0, 100129583.0 
GO:0016020 CC 8.53e-18 184/1314  2127/29107 D02 membrane                                 164.0, 310.0, 372.0, 378.0, 481.0, 498.0, 509.0, 515.0, 708.0, 805.0, 817.0, 819.0, 830.0, 1213.0, 1272.0, 1499.0, 1653.0, 1656.0, 1803.0, 1965.0, 2181.0, 2547.0, 2992.0, 3074.0, 3376.0, 3608.0, 3837.0, 3925.0, 3945.0, 4012.0, 4033.0, 4074.0, 4076.0, 4247.0, 4253.0, 4436.0, 4733.0, 4976.0, 5250.0, 5289.0, 5290.0, 5431.0, 5494.0, 5515.0, 5538.0, 5573.0, 5700.0, 5707.0, 5713.0, 5718.0, 5870.0, 5901.0, 5903.0, 5917.0, 6009.0, 6128.0, 6138.0, 6622.0, 7266.0, 7357.0, 7416.0, 7417.0, 7419.0, 7458.0, 7520.0, 7531.0, 8359.0, 8360.0, 8363.0, 8452.0, 8655.0, 9107.0, 9108.0, 9236.0, 9474.0, 9529.0, 9538.0, 9631.0, 9648.0, 9653.0, 9685.0, 9716.0, 9868.0, 10001.0, 10056.0, 10059.0, 10087.0, 10097.0, 10111.0, 10128.0, 10294.0, 10424.0, 10527.0, 10550.0, 10569.0, 10724.0, 10899.0, 10905.0, 10928.0, 10952.0, 10955.0, 10961.0, 10989.0, 11010.0, 11052.0, 11218.0, 11325.0, 22902.0, 23204.0, 23259.0, 23333.0, 23392.0, 23592.0, 25814.0, 26052.0, 26156.0, 26354.0, 26503.0, 26750.0, 27032.0, 27436.0, 29789.0, 29883.0, 30849.0, 51124.0, 51143.0, 51182.0, 51382.0, 51386.0, 51571.0, 51602.0, 51719.0, 54332.0, 54497.0, 54503.0, 54511.0, 54536.0, 54542.0, 54843.0, 54940.0, 55207.0, 55212.0, 55288.0, 55610.0, 55631.0, 55745.0, 55770.0, 55784.0, 55830.0, 55832.0, 55907.0, 55973.0, 57120.0, 57488.0, 57515.0, 57589.0, 58477.0, 59338.0, 65062.0, 66036.0, 79693.0, 79796.0, 79982.0, 80777.0, 81614.0, 84100.0, 84306.0, 84547.0, 84896.0, 84910.0, 92255.0, 92906.0, 95681.0, 114882.0, 121504.0, 129285.0, 140735.0, 149371.0, 221092.0, 284161.0, 389668.0, 403313.0, 493856.0, 100133941.0 
GO:0005737 CC 4.02e-16 325/1314  4713/29107 D02 cytoplasm                                39.0, 52.0, 164.0, 310.0, 373.0, 378.0, 400.0, 664.0, 708.0, 805.0, 817.0, 819.0, 908.0, 996.0, 1022.0, 1033.0, 1063.0, 1122.0, 1386.0, 1456.0, 1499.0, 1633.0, 1653.0, 1656.0, 1894.0, 1977.0, 1983.0, 2271.0, 2517.0, 2776.0, 2908.0, 2926.0, 3094.0, 3157.0, 3298.0, 3376.0, 3434.0, 3612.0, 3658.0, 3717.0, 3837.0, 3925.0, 3945.0, 4012.0, 4076.0, 4085.0, 4116.0, 4160.0, 4189.0, 4287.0, 4291.0, 4677.0, 4718.0, 4733.0, 4942.0, 4947.0, 4976.0, 5110.0, 5202.0, 5203.0, 5217.0, 5289.0, 5290.0, 5423.0, 5464.0, 5533.0, 5570.0, 5573.0, 5597.0, 5599.0, 5718.0, 5728.0, 5865.0, 5889.0, 5901.0, 5902.0, 5903.0, 5917.0, 5921.0, 6049.0, 6432.0, 6500.0, 6622.0, 6638.0, 6647.0, 6674.0, 6733.0, 6782.0, 7163.0, 7266.0, 7295.0, 7296.0, 7320.0, 7334.0, 7336.0, 7347.0, 7360.0, 7531.0, 7763.0, 7884.0, 8439.0, 8445.0, 8452.0, 8505.0, 8533.0, 8624.0, 8655.0, 8835.0, 8872.0, 8891.0, 8999.0, 9107.0, 9108.0, 9141.0, 9326.0, 9352.0, 9373.0, 9391.0, 9446.0, 9474.0, 9519.0, 9521.0, 9529.0, 9604.0, 9616.0, 9666.0, 9829.0, 9836.0, 9867.0, 9908.0, 9958.0, 10007.0, 10016.0, 10056.0, 10059.0, 10063.0, 10097.0, 10116.0, 10434.0, 10569.0, 10597.0, 10651.0, 10694.0, 10776.0, 10899.0, 10929.0, 11034.0, 11051.0, 11052.0, 11073.0, 11146.0, 11169.0, 11171.0, 11218.0, 11266.0, 11275.0, 11315.0, 11325.0, 22902.0, 22916.0, 22950.0, 23032.0, 23078.0, 23172.0, 23173.0, 23259.0, 23462.0, 23582.0, 23596.0, 23635.0, 25814.0, 25843.0, 25852.0, 25897.0, 25898.0, 26052.0, 26258.0, 26260.0, 26268.0, 26281.0, 26953.0, 27000.0, 27249.0, 27257.0, 27436.0, 29110.0, 29789.0, 29883.0, 29982.0, 50804.0, 51086.0, 51126.0, 51182.0, 51247.0, 51377.0, 51384.0, 51434.0, 51441.0, 51493.0, 51527.0, 51567.0, 51582.0, 51626.0, 51715.0, 53340.0, 53918.0, 54386.0, 54462.0, 54468.0, 54602.0, 54764.0, 54839.0, 54841.0, 54843.0, 54878.0, 54955.0, 54981.0, 55103.0, 55109.0, 55140.0, 55148.0, 55172.0, 55207.0, 55239.0, 55269.0, 55312.0, 55607.0, 55617.0, 55631.0, 55664.0, 55768.0, 55832.0, 55837.0, 55871.0, 56267.0, 56521.0, 56852.0, 56990.0, 57102.0, 57120.0, 57147.0, 57489.0, 57531.0, 57570.0, 57650.0, 58477.0, 59286.0, 59338.0, 60491.0, 64112.0, 64168.0, 64343.0, 64839.0, 64901.0, 66036.0, 79609.0, 79693.0, 79719.0, 79752.0, 79809.0, 79833.0, 79876.0, 79884.0, 79893.0, 79896.0, 80007.0, 80124.0, 80127.0, 80145.0, 80232.0, 80821.0, 81602.0, 81689.0, 83480.0, 83544.0, 83939.0, 84056.0, 84100.0, 84220.0, 84259.0, 84306.0, 84930.0, 84944.0, 85021.0, 89890.0, 90826.0, 91272.0, 91801.0, 92235.0, 113802.0, 114112.0, 114803.0, 115908.0, 116224.0, 120526.0, 120892.0, 122830.0, 127495.0, 129787.0, 130507.0, 132789.0, 134429.0, 150472.0, 151393.0, 161436.0, 163255.0, 167227.0, 197131.0, 219621.0, 220869.0, 220988.0, 222236.0, 246243.0, 253943.0, 255758.0, 255919.0, 283742.0, 345778.0, 387357.0, 389432.0, 399818.0, 404672.0, 729540.0, 100129583.0, 100131187.0 
GO:0005759 CC 6.96e-15 56/1314   381/29107 D05 mitochondrial matrix                     36.0, 318.0, 498.0, 509.0, 515.0, 708.0, 1737.0, 1738.0, 2230.0, 2271.0, 2908.0, 3735.0, 4287.0, 4706.0, 4714.0, 4719.0, 4942.0, 5019.0, 5162.0, 6622.0, 6647.0, 6648.0, 7019.0, 8050.0, 8505.0, 8803.0, 10352.0, 11315.0, 22868.0, 23568.0, 29960.0, 51022.0, 51067.0, 51095.0, 51103.0, 51805.0, 54516.0, 54802.0, 54931.0, 55006.0, 55347.0, 57001.0, 57107.0, 57570.0, 60558.0, 64216.0, 79568.0, 80273.0, 81689.0, 81889.0, 84340.0, 90624.0, 91689.0, 120892.0, 135154.0, 196074.0 
GO:0005813 CC 7.85e-13 64/1314   528/29107 D03 centrosome                               805.0, 996.0, 1063.0, 1499.0, 1540.0, 4190.0, 4236.0, 4692.0, 5048.0, 5567.0, 5573.0, 5682.0, 5902.0, 6500.0, 6950.0, 8452.0, 8655.0, 8766.0, 8999.0, 9657.0, 10286.0, 10575.0, 10694.0, 10899.0, 11051.0, 11127.0, 22852.0, 22920.0, 22948.0, 23032.0, 23172.0, 23392.0, 23568.0, 23637.0, 25897.0, 29789.0, 29887.0, 51143.0, 51382.0, 51626.0, 51715.0, 54627.0, 54806.0, 54902.0, 55081.0, 55212.0, 56852.0, 57489.0, 79959.0, 79989.0, 80254.0, 84056.0, 84930.0, 91272.0, 93973.0, 95681.0, 114791.0, 123169.0, 126731.0, 140735.0, 205564.0, 219621.0, 255758.0, 440145.0 
GO:0005730 CC 1.99e-10 103/1314  1187/29107 D05 nucleolus                                708.0, 1024.0, 1656.0, 2547.0, 3608.0, 3717.0, 4189.0, 4287.0, 5000.0, 5901.0, 6728.0, 6733.0, 6884.0, 6940.0, 7341.0, 7520.0, 7884.0, 8204.0, 8453.0, 8683.0, 9014.0, 9167.0, 9521.0, 9790.0, 9933.0, 10038.0, 10200.0, 10286.0, 10302.0, 10565.0, 10651.0, 10775.0, 10885.0, 10923.0, 10940.0, 10969.0, 11137.0, 22822.0, 23016.0, 23468.0, 25875.0, 26156.0, 26354.0, 26775.0, 27000.0, 27107.0, 27145.0, 29789.0, 29960.0, 51187.0, 51377.0, 51538.0, 51567.0, 51602.0, 54700.0, 54955.0, 55105.0, 55140.0, 55153.0, 55170.0, 55720.0, 55975.0, 57050.0, 64769.0, 79685.0, 79954.0, 79980.0, 80135.0, 84240.0, 84520.0, 84549.0, 85865.0, 90441.0, 114803.0, 120534.0, 134430.0, 134510.0, 205564.0, 387103.0, 404672.0, 619383.0, 677763.0, 677772.0, 677800.0, 677802.0, 677811.0, 677846.0, 692225.0, 767567.0, 767569.0, 767577.0, 767578.0, 767579.0, 767590.0, 767591.0, 767594.0, 767595.0, 767596.0, 767598.0, 767599.0, 100158262.0, 100302743.0, 109616976.0 
GO:0000151 CC 5.23e-10 23/1314   109/29107 D04 ubiquitin ligase complex                 6045.0, 7322.0, 7334.0, 8445.0, 9412.0, 9604.0, 10001.0, 23014.0, 25852.0, 25897.0, 25898.0, 26260.0, 26268.0, 26994.0, 51003.0, 55832.0, 80232.0, 84246.0, 84259.0, 90025.0, 130507.0, 165918.0, 197131.0 
GO:0000502 CC 8.31e-10 16/1314    53/29107 D05 proteasome complex                       5682.0, 5685.0, 5686.0, 5687.0, 5688.0, 5700.0, 5707.0, 5711.0, 5713.0, 5718.0, 5887.0, 9097.0, 9352.0, 10213.0, 23392.0, 197131.0 
GO:0005753 CC 1.33e-08  9/1314    17/29107 D05 mitochondrial proton-transporting ATP synthase complex 498.0, 509.0, 515.0, 522.0, 539.0, 9556.0, 10476.0, 10632.0, 84833.0 
GO:0005747 CC 1.55e-08 14/1314    48/29107 D06 mitochondrial respiratory chain complex I 4697.0, 4698.0, 4700.0, 4706.0, 4707.0, 4708.0, 4709.0, 4710.0, 4712.0, 4714.0, 4717.0, 4718.0, 4719.0, 51103.0 
GO:0070062 CC 1.85e-08 154/1314  2169/29107 D06 extracellular exosome                    39.0, 52.0, 128.0, 310.0, 378.0, 481.0, 483.0, 498.0, 523.0, 529.0, 830.0, 908.0, 961.0, 1213.0, 1272.0, 1499.0, 1803.0, 1965.0, 1977.0, 2271.0, 2517.0, 2673.0, 2776.0, 3015.0, 3074.0, 3094.0, 3376.0, 3837.0, 3925.0, 3945.0, 4048.0, 4189.0, 4190.0, 4677.0, 4925.0, 5037.0, 5048.0, 5110.0, 5217.0, 5250.0, 5274.0, 5464.0, 5515.0, 5538.0, 5567.0, 5682.0, 5685.0, 5686.0, 5687.0, 5688.0, 5713.0, 5718.0, 5861.0, 5862.0, 5865.0, 5870.0, 5901.0, 5917.0, 6009.0, 6120.0, 6432.0, 6647.0, 6648.0, 6782.0, 6950.0, 7266.0, 7295.0, 7296.0, 7322.0, 7334.0, 7336.0, 7360.0, 7416.0, 7419.0, 7531.0, 8339.0, 8359.0, 8360.0, 8363.0, 8452.0, 8649.0, 8766.0, 8774.0, 8803.0, 8836.0, 8887.0, 9097.0, 9141.0, 9373.0, 9446.0, 9550.0, 9562.0, 9657.0, 9868.0, 9943.0, 10007.0, 10016.0, 10097.0, 10294.0, 10402.0, 10434.0, 10447.0, 10575.0, 10576.0, 10694.0, 10905.0, 10920.0, 10923.0, 10924.0, 11034.0, 11127.0, 11315.0, 11320.0, 22930.0, 22948.0, 25797.0, 26052.0, 26994.0, 27069.0, 27101.0, 27430.0, 29789.0, 51028.0, 51031.0, 51121.0, 51382.0, 51449.0, 51534.0, 51552.0, 51571.0, 51719.0, 51768.0, 54414.0, 55207.0, 55610.0, 55737.0, 55832.0, 57132.0, 59338.0, 60496.0, 64145.0, 79017.0, 79659.0, 81533.0, 81539.0, 84100.0, 84612.0, 84817.0, 103910.0, 120892.0, 121504.0, 153364.0, 161436.0, 222236.0 
GO:0005762 CC 8.12e-08 14/1314    54/29107 D06 mitochondrial large ribosomal subunit    9553.0, 11222.0, 28977.0, 28998.0, 29074.0, 29088.0, 51263.0, 51318.0, 54948.0, 55052.0, 64983.0, 65080.0, 78988.0, 219927.0 
GO:0031966 CC 1.14e-07 20/1314   111/29107 D04 mitochondrial membrane                   664.0, 4287.0, 4700.0, 4706.0, 4712.0, 4976.0, 6390.0, 7416.0, 7417.0, 8678.0, 9481.0, 26355.0, 28978.0, 29078.0, 51522.0, 81853.0, 84987.0, 90624.0, 120892.0, 100505876.0 
GO:0005794 CC 1.25e-07 82/1314   988/29107 D05 Golgi apparatus                          164.0, 378.0, 400.0, 1176.0, 2181.0, 2776.0, 3790.0, 4247.0, 4925.0, 5538.0, 5861.0, 5862.0, 5865.0, 5870.0, 6622.0, 6950.0, 7707.0, 8452.0, 8624.0, 8674.0, 8766.0, 9538.0, 9648.0, 9685.0, 9832.0, 10059.0, 10087.0, 10228.0, 10447.0, 10490.0, 10559.0, 10565.0, 10905.0, 11137.0, 11311.0, 22908.0, 22920.0, 22930.0, 22931.0, 23032.0, 23259.0, 23461.0, 25843.0, 25912.0, 26035.0, 26052.0, 27032.0, 27072.0, 51062.0, 51124.0, 51626.0, 54602.0, 54812.0, 54940.0, 55081.0, 55435.0, 55681.0, 55830.0, 55832.0, 57120.0, 57147.0, 60592.0, 60684.0, 64429.0, 64801.0, 64841.0, 79659.0, 79876.0, 80723.0, 80762.0, 81555.0, 84541.0, 84661.0, 84910.0, 85465.0, 90441.0, 120892.0, 127933.0, 151393.0, 201475.0, 222236.0, 340481.0 
GO:0000139 CC 1.68e-07 56/1314   587/29107 D05 Golgi membrane                           164.0, 372.0, 373.0, 390.0, 2650.0, 4247.0, 5861.0, 5862.0, 5870.0, 6009.0, 7357.0, 7903.0, 8674.0, 8706.0, 8707.0, 8869.0, 9276.0, 9554.0, 9653.0, 9867.0, 10059.0, 10090.0, 10228.0, 10402.0, 10484.0, 10559.0, 10565.0, 10678.0, 10905.0, 10955.0, 11311.0, 11320.0, 22908.0, 23033.0, 23461.0, 26035.0, 26958.0, 27032.0, 51062.0, 51552.0, 54503.0, 54602.0, 57120.0, 57147.0, 57511.0, 57531.0, 57589.0, 60592.0, 64326.0, 64841.0, 80762.0, 84910.0, 120892.0, 201475.0, 222236.0, 340481.0 
GO:0005643 CC 7.84e-07 14/1314    64/29107 D03 nuclear pore                             3837.0, 3839.0, 5901.0, 5902.0, 5903.0, 7341.0, 10073.0, 10527.0, 10762.0, 56648.0, 59343.0, 64901.0, 84220.0, 729540.0 
GO:0005751 CC 8.17e-07  8/1314    19/29107 D05 mitochondrial respiratory chain complex IV 1345.0, 1347.0, 1350.0, 4697.0, 7385.0, 7386.0, 9167.0, 9377.0 
GO:0005758 CC 9.55e-07 16/1314    84/29107 D06 mitochondrial intermembrane space        4719.0, 4976.0, 6622.0, 6647.0, 10063.0, 10989.0, 11315.0, 23568.0, 26515.0, 26520.0, 51499.0, 54205.0, 57001.0, 79145.0, 131474.0, 388753.0 
GO:0005765 CC 1.35e-06 36/1314   331/29107 D07 lysosomal membrane                       164.0, 373.0, 523.0, 529.0, 1803.0, 2776.0, 4012.0, 4074.0, 5862.0, 6009.0, 8649.0, 8774.0, 9550.0, 10490.0, 10542.0, 23208.0, 23461.0, 26503.0, 27072.0, 51382.0, 51552.0, 53346.0, 54468.0, 54834.0, 55207.0, 55353.0, 55529.0, 55686.0, 55737.0, 55745.0, 57120.0, 81929.0, 157753.0, 201475.0, 282991.0, 283554.0 
GO:0005832 CC 1.50e-06  6/1314    10/29107 D03 chaperonin-containing T-complex          908.0, 6950.0, 10575.0, 10576.0, 10694.0, 22948.0 
GO:0005741 CC 2.11e-06 24/1314   180/29107 D06 mitochondrial outer membrane             664.0, 1386.0, 2181.0, 4976.0, 6622.0, 7416.0, 7417.0, 7419.0, 9804.0, 9868.0, 10059.0, 10651.0, 25875.0, 51001.0, 54543.0, 55288.0, 55847.0, 64112.0, 80777.0, 84816.0, 84896.0, 91137.0, 120892.0, 493856.0 
GO:0031965 CC 2.54e-06 28/1314   233/29107 D04 nuclear membrane                         2776.0, 3837.0, 3840.0, 5048.0, 5903.0, 6049.0, 7341.0, 9538.0, 9631.0, 9821.0, 10434.0, 10762.0, 10885.0, 10907.0, 23588.0, 23592.0, 27000.0, 51230.0, 51649.0, 55219.0, 59343.0, 79982.0, 80013.0, 114882.0, 129401.0, 129787.0, 199857.0, 255919.0 
GO:0031463 CC 2.95e-06 10/1314    36/29107 D06 Cul3-RING ubiquitin ligase complex       8452.0, 10016.0, 11146.0, 11275.0, 55975.0, 57542.0, 57563.0, 59349.0, 84541.0, 89890.0 
GO:0071782 CC 3.00e-06  7/1314    16/29107 D04 endoplasmic reticulum tubular network    3837.0, 7905.0, 22930.0, 22931.0, 51062.0, 57142.0, 80856.0 
GO:0005789 CC 4.22e-06 76/1314   973/29107 D04 endoplasmic reticulum membrane           310.0, 372.0, 1047.0, 1592.0, 2135.0, 2181.0, 3156.0, 3776.0, 4033.0, 4189.0, 4253.0, 4287.0, 5283.0, 5862.0, 5870.0, 6009.0, 8678.0, 9276.0, 9488.0, 9538.0, 9554.0, 9821.0, 9867.0, 10016.0, 10059.0, 10087.0, 10484.0, 10490.0, 10550.0, 10952.0, 22908.0, 22930.0, 22931.0, 23204.0, 25782.0, 26958.0, 28978.0, 29097.0, 51062.0, 51124.0, 51136.0, 54495.0, 54511.0, 54965.0, 55102.0, 55973.0, 56648.0, 57142.0, 57488.0, 57515.0, 57620.0, 58477.0, 60561.0, 64429.0, 64801.0, 79796.0, 79876.0, 79982.0, 80856.0, 81555.0, 84650.0, 85465.0, 114882.0, 116150.0, 120892.0, 145173.0, 153364.0, 154807.0, 159371.0, 199857.0, 202052.0, 284098.0, 284161.0, 286144.0, 493856.0, 548645.0 
GO:0005802 CC 8.46e-06 23/1314   182/29107 D04 trans-Golgi network                      400.0, 2650.0, 4074.0, 5870.0, 8674.0, 8678.0, 8766.0, 9522.0, 9648.0, 10228.0, 10565.0, 23033.0, 23208.0, 27032.0, 51552.0, 54103.0, 57614.0, 60592.0, 64149.0, 81555.0, 84661.0, 120892.0, 122553.0 
GO:0019773 CC 9.30e-06  5/1314     8/29107 D02 proteasome core complex, alpha-subunit complex 5682.0, 5685.0, 5686.0, 5687.0, 5688.0 
GO:0005929 CC 1.01e-05 25/1314   210/29107 D04 cilium                                   4291.0, 8382.0, 8655.0, 9657.0, 10694.0, 11127.0, 22920.0, 23116.0, 23568.0, 51382.0, 51571.0, 51626.0, 53340.0, 54806.0, 55081.0, 55259.0, 56683.0, 57037.0, 79659.0, 79809.0, 79989.0, 84100.0, 95681.0, 126731.0, 140735.0 
GO:0005750 CC 1.09e-05  6/1314    13/29107 D05 mitochondrial respiratory chain complex III 7381.0, 7385.0, 7386.0, 7388.0, 10975.0, 27089.0 
GO:0005930 CC 1.27e-05 17/1314   113/29107 D02 axoneme                                  1063.0, 5289.0, 5573.0, 9474.0, 9576.0, 22920.0, 30849.0, 51626.0, 55081.0, 55212.0, 55259.0, 55812.0, 79659.0, 84100.0, 112942.0, 126731.0, 255758.0 
GO:0001405 CC 1.99e-05  4/1314     5/29107 D04 PAM complex, Tim23 associated import motor 29103.0, 80273.0, 131118.0, 134266.0 
GO:0048471 CC 2.14e-05 58/1314   713/29107 D02 perinuclear region of cytoplasm          164.0, 1022.0, 1033.0, 1063.0, 1499.0, 1540.0, 1656.0, 1974.0, 1977.0, 2181.0, 4074.0, 4085.0, 5048.0, 5290.0, 5567.0, 5865.0, 5889.0, 5922.0, 6622.0, 7163.0, 7458.0, 8766.0, 9107.0, 9529.0, 9685.0, 10059.0, 10087.0, 10128.0, 10228.0, 10484.0, 10490.0, 10565.0, 10597.0, 10920.0, 10955.0, 11315.0, 23032.0, 23208.0, 25814.0, 25843.0, 26052.0, 51552.0, 54497.0, 54511.0, 54536.0, 54602.0, 54812.0, 55109.0, 55975.0, 64848.0, 66036.0, 80762.0, 81892.0, 84944.0, 149371.0, 171392.0, 284161.0, 100131187.0 
GO:0005635 CC 2.66e-05 22/1314   182/29107 D04 nuclear envelope                         664.0, 1063.0, 3837.0, 4033.0, 4925.0, 5048.0, 5901.0, 5902.0, 5903.0, 7341.0, 9107.0, 9631.0, 10424.0, 10527.0, 23468.0, 51194.0, 57142.0, 81929.0, 129401.0, 222236.0, 255919.0, 285671.0 
GO:0097542 CC 3.82e-05 10/1314    47/29107 D02 ciliary tip                              1540.0, 8655.0, 11127.0, 22920.0, 51626.0, 55081.0, 79659.0, 79809.0, 79989.0, 140735.0 
GO:0045254 CC 5.76e-05  4/1314     6/29107 D04 pyruvate dehydrogenase complex           1737.0, 1738.0, 5162.0, 8050.0 
GO:0005761 CC 6.61e-05  7/1314    24/29107 D07 mitochondrial ribosome                   28998.0, 29074.0, 51318.0, 55052.0, 64983.0, 78988.0, 118487.0 
GO:0000922 CC 1.23e-04 16/1314   122/29107 D02 spindle pole                             805.0, 1063.0, 1499.0, 4033.0, 4085.0, 5515.0, 8452.0, 8766.0, 10928.0, 11073.0, 51143.0, 80254.0, 84056.0, 91272.0, 114791.0, 255758.0 
GO:0042645 CC 1.29e-04  9/1314    44/29107 D05 mitochondrial nucleoid                   2926.0, 6648.0, 7019.0, 7416.0, 7417.0, 10128.0, 22868.0, 54931.0, 64216.0 
GO:0005783 CC 1.32e-04 74/1314  1042/29107 D05 endoplasmic reticulum                    664.0, 819.0, 1047.0, 2135.0, 2181.0, 2322.0, 3156.0, 4189.0, 4253.0, 4714.0, 4925.0, 5283.0, 5861.0, 6782.0, 7163.0, 7905.0, 8624.0, 8678.0, 9107.0, 9538.0, 9562.0, 9695.0, 9933.0, 10016.0, 10059.0, 10424.0, 10434.0, 10463.0, 10597.0, 10905.0, 10952.0, 10961.0, 11315.0, 11320.0, 22908.0, 22920.0, 23392.0, 26958.0, 27032.0, 28512.0, 29097.0, 29887.0, 51062.0, 51124.0, 51136.0, 51669.0, 54329.0, 54495.0, 54503.0, 54511.0, 54602.0, 57142.0, 57531.0, 57620.0, 60561.0, 64429.0, 64841.0, 64848.0, 66036.0, 79982.0, 80762.0, 80856.0, 81555.0, 84216.0, 84650.0, 84947.0, 114112.0, 120892.0, 122553.0, 134429.0, 154807.0, 284161.0, 340481.0, 493856.0 
GO:0010494 CC 1.46e-04 12/1314    76/29107 D07 cytoplasmic stress granule               1653.0, 1656.0, 1965.0, 1977.0, 3837.0, 4076.0, 9908.0, 51441.0, 54542.0, 55239.0, 79752.0, 253943.0 
GO:0002199 CC 2.50e-04  4/1314     8/29107 D02 zona pellucida receptor complex          6950.0, 10575.0, 10576.0, 10694.0 
GO:0072669 CC 2.50e-04  4/1314     8/29107 D03 tRNA-splicing ligase complex             1653.0, 25940.0, 51493.0, 283742.0 
GO:0031461 CC 2.65e-04  5/1314    14/29107 D05 cullin-RING ubiquitin ligase complex     8452.0, 8453.0, 9616.0, 11146.0, 55832.0 
GO:0005746 CC 2.65e-04  5/1314    14/29107 D03 mitochondrial respirasome                1347.0, 7381.0, 7388.0, 9167.0, 55969.0 
GO:0030532 CC 2.65e-04  5/1314    14/29107 D03 small nuclear ribonucleoprotein complex  6627.0, 6634.0, 6638.0, 10565.0, 10569.0 
GO:0035032 CC 3.55e-04  3/1314     4/29107 D06 phosphatidylinositol 3-kinase complex, class III 5289.0, 8678.0, 30849.0 
GO:0034271 CC 3.55e-04  3/1314     4/29107 D07 phosphatidylinositol 3-kinase complex, class III, type I 5289.0, 8678.0, 30849.0 
GO:0034272 CC 3.55e-04  3/1314     4/29107 D07 phosphatidylinositol 3-kinase complex, class III, type II 5289.0, 8678.0, 30849.0 
GO:0016604 CC 3.78e-04 29/1314   321/29107 D02 nuclear body                             1894.0, 2959.0, 4685.0, 4733.0, 6045.0, 6118.0, 6627.0, 6634.0, 7341.0, 10302.0, 10926.0, 11051.0, 11073.0, 23300.0, 23379.0, 23582.0, 23588.0, 26354.0, 29883.0, 51067.0, 51567.0, 54386.0, 56852.0, 57531.0, 65080.0, 79833.0, 79980.0, 91801.0, 399818.0 
GO:0071013 CC 4.25e-04 12/1314    85/29107 D04 catalytic step 2 spliceosome             4116.0, 6627.0, 6634.0, 6638.0, 9716.0, 10286.0, 10569.0, 10946.0, 51362.0, 51645.0, 53938.0, 220988.0 
GO:0031462 CC 4.35e-04  6/1314    23/29107 D06 Cul2-RING ubiquitin ligase complex       6921.0, 8453.0, 10116.0, 11146.0, 23588.0, 79699.0 
GO:0005868 CC 4.35e-04  6/1314    23/29107 D04 cytoplasmic dynein complex               8655.0, 51143.0, 51626.0, 79659.0, 140735.0, 255758.0 
GO:1904813 CC 4.81e-04 15/1314   124/29107 D05 ficolin-1-rich granule lumen             2547.0, 2992.0, 3608.0, 3837.0, 4048.0, 5686.0, 5713.0, 5718.0, 10097.0, 10213.0, 10694.0, 25797.0, 51719.0, 55832.0, 55860.0 
GO:1904115 CC 4.90e-04 10/1314    63/29107 D06 axon cytoplasm                           1176.0, 4976.0, 5048.0, 6647.0, 8655.0, 11127.0, 26258.0, 55207.0, 55860.0, 282991.0 
GO:0005874 CC 6.16e-04 27/1314   298/29107 D06 microtubule                              908.0, 1393.0, 3925.0, 4976.0, 5423.0, 6950.0, 8655.0, 9576.0, 10059.0, 10128.0, 10575.0, 10576.0, 10694.0, 11127.0, 22948.0, 23116.0, 26052.0, 27436.0, 51143.0, 54839.0, 55605.0, 79659.0, 83544.0, 84056.0, 114791.0, 140735.0, 161436.0 
GO:0000172 CC 6.97e-04  4/1314    10/29107 D04 ribonuclease MRP complex                 10556.0, 10775.0, 10799.0, 10940.0 
GO:0030681 CC 6.97e-04  4/1314    10/29107 D05 multimeric ribonuclease P complex        10556.0, 10775.0, 10799.0, 10940.0 
GO:0022624 CC 7.30e-04  5/1314    17/29107 D02 proteasome accessory complex             5700.0, 5707.0, 5711.0, 5718.0, 10213.0 
GO:0070469 CC 8.57e-04  3/1314     5/29107 D02 respirasome                              25994.0, 54205.0, 54902.0 
GO:0005784 CC 8.57e-04  3/1314     5/29107 D04 Sec61 translocon complex                 10952.0, 23204.0, 55176.0 
GO:0005850 CC 8.57e-04  3/1314     5/29107 D02 eukaryotic translation initiation factor 2 complex 1965.0, 83939.0, 255308.0 
GO:0098826 CC 8.57e-04  3/1314     5/29107 D05 endoplasmic reticulum tubular network membrane 51062.0, 57142.0, 80856.0 
GO:0042719 CC 8.57e-04  3/1314     5/29107 D03 mitochondrial intermembrane space protein transporter complex 26515.0, 26520.0, 26521.0 
GO:0000932 CC 9.69e-04 12/1314    93/29107 D07 P-body                                   1656.0, 1977.0, 4076.0, 5685.0, 5687.0, 27257.0, 29883.0, 51441.0, 53339.0, 54542.0, 167227.0, 253943.0 
GO:0030133 CC 9.69e-04 12/1314    93/29107 D07 transport vesicle                        372.0, 523.0, 1176.0, 4074.0, 8674.0, 8766.0, 9276.0, 9554.0, 10961.0, 26258.0, 26958.0, 55435.0 
GO:0005845 CC 1.06e-03  4/1314    11/29107 D03 mRNA cap binding complex                 1977.0, 8731.0, 22916.0, 83640.0 
GO:0017101 CC 1.06e-03  4/1314    11/29107 D02 aminoacyl-tRNA synthetase multienzyme complex 3376.0, 3735.0, 5917.0, 9521.0 
GO:0005764 CC 1.10e-03 25/1314   277/29107 D07 lysosome                                 1213.0, 2517.0, 3074.0, 5538.0, 6622.0, 6647.0, 8674.0, 9821.0, 10542.0, 23208.0, 23461.0, 26503.0, 26750.0, 27072.0, 51449.0, 51552.0, 54414.0, 54940.0, 55207.0, 55353.0, 55737.0, 55745.0, 57599.0, 120892.0, 201475.0 
GO:0030496 CC 1.12e-03 18/1314   171/29107 D02 midbody                                  1063.0, 1540.0, 1894.0, 2079.0, 5289.0, 5901.0, 5911.0, 10899.0, 23172.0, 23568.0, 26354.0, 27436.0, 54627.0, 54902.0, 55207.0, 57132.0, 57149.0, 127933.0 
GO:0000439 CC 1.53e-03  4/1314    12/29107 D04 transcription factor TFIIH core complex  1022.0, 2965.0, 4331.0, 404672.0 
GO:0044615 CC 1.53e-03  4/1314    12/29107 D03 nuclear pore nuclear basket              4085.0, 5903.0, 56943.0, 129401.0 
GO:0016281 CC 1.53e-03  4/1314    12/29107 D02 eukaryotic translation initiation factor 4F complex 1974.0, 1975.0, 1977.0, 7458.0 
GO:0000781 CC 1.55e-03 17/1314   160/29107 D03 chromosome, telomeric region             2547.0, 3981.0, 4436.0, 5000.0, 5001.0, 5431.0, 6118.0, 7520.0, 8359.0, 8360.0, 8363.0, 10111.0, 23468.0, 54386.0, 80145.0, 84661.0, 121504.0 
GO:0016607 CC 1.63e-03 33/1314   411/29107 D03 nuclear speck                            2908.0, 4116.0, 4338.0, 4707.0, 6432.0, 6627.0, 6733.0, 7341.0, 8204.0, 8446.0, 8683.0, 8926.0, 9063.0, 10286.0, 10569.0, 10915.0, 10929.0, 10933.0, 10946.0, 11052.0, 11325.0, 25898.0, 29883.0, 51138.0, 51362.0, 54033.0, 54942.0, 55105.0, 55269.0, 64326.0, 79719.0, 80145.0, 91603.0 
GO:0005839 CC 1.63e-03  5/1314    20/29107 D02 proteasome core complex                  5682.0, 5685.0, 5686.0, 5687.0, 5688.0 
GO:0043231 CC 1.77e-03 58/1314   846/29107 D04 intracellular membrane-bounded organelle 164.0, 523.0, 1176.0, 1737.0, 5538.0, 5685.0, 5810.0, 5889.0, 5903.0, 5932.0, 6049.0, 6782.0, 8505.0, 8766.0, 9685.0, 9829.0, 10059.0, 10490.0, 10569.0, 10597.0, 11073.0, 22841.0, 22950.0, 23461.0, 25852.0, 25898.0, 26061.0, 29110.0, 30849.0, 51022.0, 51493.0, 51534.0, 51552.0, 51699.0, 54542.0, 54602.0, 54677.0, 54764.0, 54812.0, 55149.0, 55631.0, 56648.0, 57599.0, 59349.0, 64145.0, 79876.0, 80777.0, 81555.0, 83693.0, 84549.0, 114882.0, 120534.0, 120892.0, 127495.0, 142910.0, 163255.0, 283742.0, 399818.0 
GO:0005819 CC 1.82e-03 14/1314   127/29107 D05 spindle                                  996.0, 1063.0, 1213.0, 1540.0, 2908.0, 10899.0, 23568.0, 51434.0, 57542.0, 84056.0, 84259.0, 84541.0, 126731.0, 440145.0 
GO:0042470 CC 1.83e-03 12/1314   100/29107 D08 melanosome                               483.0, 1213.0, 5861.0, 5862.0, 5901.0, 7531.0, 8836.0, 9554.0, 10575.0, 10961.0, 54843.0, 55686.0 
GO:0016592 CC 1.90e-03  7/1314    40/29107 D03 mediator complex                         892.0, 1024.0, 9412.0, 9439.0, 10001.0, 51003.0, 84246.0 
GO:0071007 CC 1.95e-03  6/1314    30/29107 D05 U2-type catalytic step 2 spliceosome     6627.0, 6634.0, 9716.0, 10286.0, 51362.0, 51645.0 
GO:0000274 CC 2.04e-03  2/1314     2/29107 D04 mitochondrial proton-transporting ATP synthase, stator stalk 539.0, 10476.0 
GO:0032473 CC 2.04e-03  2/1314     2/29107 D04 cytoplasmic side of mitochondrial outer membrane 55847.0, 120892.0 
GO:0031372 CC 2.04e-03  2/1314     2/29107 D05 UBC13-MMS2 complex                       7334.0, 7336.0 
GO:0031533 CC 2.04e-03  2/1314     2/29107 D05 mRNA cap methyltransferase complex       8731.0, 83640.0 
GO:0043564 CC 2.04e-03  2/1314     2/29107 D03 Ku70:Ku80 complex                        2547.0, 7520.0 
GO:0072686 CC 2.08e-03 13/1314   115/29107 D06 mitotic spindle                          996.0, 1213.0, 1894.0, 4085.0, 8452.0, 8655.0, 9657.0, 23116.0, 27436.0, 79718.0, 79884.0, 126731.0, 151393.0 
GO:0005675 CC 2.13e-03  4/1314    13/29107 D08 transcription factor TFIIH holo complex  1022.0, 2965.0, 4331.0, 404672.0 
GO:0140275 CC 2.13e-03  4/1314    13/29107 D04 MIB complex                              10651.0, 10989.0, 345778.0, 440574.0 
GO:0001401 CC 2.13e-03  4/1314    13/29107 D05 SAM complex                              10651.0, 10989.0, 345778.0, 440574.0 
GO:0005771 CC 2.20e-03  7/1314    41/29107 D09 multivesicular body                      1393.0, 5573.0, 8766.0, 23392.0, 51534.0, 57132.0, 246213.0 
GO:0035869 CC 2.33e-03  6/1314    31/29107 D02 ciliary transition zone                  22920.0, 51626.0, 65062.0, 112942.0, 126731.0, 200728.0 
GO:0005793 CC 2.38e-03 10/1314    77/29107 D05 endoplasmic reticulum-Golgi intermediate compartment 4925.0, 9107.0, 9554.0, 10597.0, 11320.0, 23259.0, 23392.0, 26958.0, 29097.0, 64841.0 
GO:0000124 CC 2.58e-03  5/1314    22/29107 D08 SAGA complex                             6871.0, 6880.0, 8464.0, 56943.0, 117143.0 
GO:0030687 CC 2.58e-03  5/1314    22/29107 D04 preribosome, large subunit precursor     10969.0, 51018.0, 80135.0, 84549.0, 90441.0 
GO:0005768 CC 2.66e-03 25/1314   295/29107 D07 endosome                                 529.0, 1213.0, 4074.0, 5289.0, 5865.0, 8674.0, 8678.0, 8766.0, 9685.0, 10016.0, 22841.0, 23033.0, 23484.0, 26258.0, 26750.0, 51028.0, 51699.0, 54940.0, 55353.0, 55435.0, 55737.0, 60592.0, 64145.0, 120892.0, 201475.0 
GO:0005669 CC 2.76e-03  6/1314    32/29107 D04 transcription factor TFIID complex       2957.0, 2959.0, 2960.0, 6880.0, 6884.0, 404672.0 
GO:0005655 CC 2.80e-03  3/1314     7/29107 D06 nucleolar ribonuclease P complex         10556.0, 10799.0, 10940.0 
GO:0070761 CC 2.80e-03  3/1314     7/29107 D03 pre-snoRNP complex                       6880.0, 9326.0, 51602.0 
GO:0036064 CC 2.84e-03 16/1314   158/29107 D03 ciliary basal body                       1063.0, 1540.0, 4291.0, 22920.0, 23116.0, 51626.0, 54806.0, 55081.0, 55212.0, 55812.0, 57489.0, 79989.0, 80127.0, 92104.0, 95681.0, 126731.0 
GO:0005876 CC 2.91e-03  7/1314    43/29107 D07 spindle microtubule                      805.0, 5423.0, 11127.0, 22920.0, 23116.0, 91272.0, 151393.0 
GO:0005887 CC 3.06e-09 23/1314  1403/29107 D04 integral component of plasma membrane    961.0, 2322.0, 3776.0, 4012.0, 4033.0, 4074.0, 5250.0, 8869.0, 10100.0, 10559.0, 10886.0, 10899.0, 23596.0, 25769.0, 26503.0, 55117.0, 55246.0, 57488.0, 64881.0, 80723.0, 81539.0, 84570.0, 133418.0 
GO:0005615 CC 4.79e-08 35/1314  1700/29107 D02 extracellular space                      522.0, 708.0, 1393.0, 2650.0, 3735.0, 4190.0, 4925.0, 5274.0, 6622.0, 6647.0, 6750.0, 6863.0, 7857.0, 8339.0, 8836.0, 10447.0, 10924.0, 10940.0, 11010.0, 11096.0, 25814.0, 26281.0, 26354.0, 26521.0, 29074.0, 51384.0, 54414.0, 54841.0, 83939.0, 84570.0, 115908.0, 120892.0, 285315.0, 344901.0, 442904.0 
GO:0009897 CC 3.15e-05  1/1314   301/29107 D03 external side of plasma membrane         53340.0 
GO:0005886 CC 4.36e-04 159/1314  4500/29107 D03 plasma membrane                          132.0, 373.0, 378.0, 390.0, 481.0, 483.0, 498.0, 523.0, 539.0, 708.0, 805.0, 961.0, 1022.0, 1213.0, 1456.0, 1457.0, 1499.0, 1803.0, 1983.0, 2181.0, 2322.0, 2776.0, 2844.0, 3094.0, 3717.0, 3735.0, 3776.0, 3790.0, 4012.0, 4033.0, 4074.0, 4160.0, 4287.0, 4685.0, 4718.0, 4925.0, 5257.0, 5290.0, 5494.0, 5515.0, 5567.0, 5728.0, 5865.0, 5870.0, 5911.0, 5921.0, 6009.0, 6390.0, 6622.0, 6647.0, 6675.0, 6863.0, 7320.0, 7341.0, 7416.0, 7520.0, 7531.0, 8452.0, 8649.0, 8655.0, 8674.0, 9097.0, 9522.0, 9550.0, 9685.0, 9749.0, 9867.0, 9958.0, 10228.0, 10352.0, 10434.0, 10550.0, 10560.0, 10886.0, 10928.0, 10955.0, 11010.0, 11073.0, 11315.0, 22931.0, 22950.0, 23208.0, 23461.0, 23596.0, 25769.0, 25782.0, 25814.0, 26052.0, 26503.0, 27032.0, 27145.0, 28977.0, 28982.0, 29091.0, 51143.0, 51182.0, 51382.0, 51449.0, 51552.0, 51715.0, 51768.0, 53353.0, 54329.0, 54495.0, 54536.0, 54843.0, 55103.0, 55117.0, 55352.0, 55353.0, 55529.0, 55591.0, 55605.0, 55770.0, 55975.0, 56990.0, 57120.0, 57142.0, 57515.0, 57620.0, 57650.0, 59338.0, 64145.0, 64400.0, 65080.0, 79659.0, 79827.0, 80723.0, 81533.0, 81539.0, 81614.0, 84100.0, 84216.0, 84570.0, 84612.0, 85021.0, 92255.0, 120103.0, 120534.0, 120892.0, 129401.0, 130399.0, 133418.0, 140735.0, 149371.0, 151195.0, 153364.0, 157378.0, 159371.0, 201475.0, 219771.0, 254778.0, 259232.0, 285513.0, 340481.0, 388753.0, 389668.0, 403313.0, 415117.0 
GO:0062023 CC 1.01e-03  5/1314   374/29107 D04 collagen-containing extracellular matrix 310.0, 1690.0, 11096.0, 84570.0, 115908.0 
GO:0000785 CC 1.67e-03 25/1314   980/29107 D02 chromatin                                1054.0, 1063.0, 1386.0, 1389.0, 2115.0, 2908.0, 3298.0, 5001.0, 5901.0, 6118.0, 6733.0, 6935.0, 7320.0, 8204.0, 10473.0, 11315.0, 23462.0, 54069.0, 64940.0, 79596.0, 84246.0, 84944.0, 121536.0, 266812.0, 100129583.0 
GO:0031012 CC 1.72e-03  2/1314   245/29107 D03 extracellular matrix                     11096.0, 84947.0 
GO:0005515 MF 3.98e-95 924/1314 12418/29107 D02 protein binding                          39.0, 52.0, 164.0, 225.0, 310.0, 318.0, 372.0, 373.0, 378.0, 390.0, 400.0, 481.0, 483.0, 498.0, 509.0, 515.0, 522.0, 523.0, 529.0, 539.0, 664.0, 708.0, 805.0, 817.0, 819.0, 830.0, 892.0, 908.0, 961.0, 996.0, 1022.0, 1024.0, 1033.0, 1054.0, 1063.0, 1176.0, 1213.0, 1272.0, 1345.0, 1347.0, 1350.0, 1353.0, 1386.0, 1389.0, 1393.0, 1457.0, 1479.0, 1499.0, 1540.0, 1653.0, 1656.0, 1690.0, 1737.0, 1738.0, 1803.0, 1894.0, 1965.0, 1974.0, 1975.0, 1977.0, 1983.0, 2079.0, 2115.0, 2135.0, 2181.0, 2188.0, 2271.0, 2287.0, 2322.0, 2517.0, 2547.0, 2553.0, 2650.0, 2730.0, 2776.0, 2908.0, 2926.0, 2957.0, 2959.0, 2960.0, 2965.0, 2992.0, 3015.0, 3074.0, 3094.0, 3156.0, 3298.0, 3376.0, 3434.0, 3608.0, 3612.0, 3658.0, 3717.0, 3735.0, 3837.0, 3839.0, 3840.0, 3925.0, 3945.0, 3981.0, 4012.0, 4048.0, 4074.0, 4076.0, 4085.0, 4116.0, 4160.0, 4189.0, 4190.0, 4236.0, 4253.0, 4287.0, 4291.0, 4331.0, 4338.0, 4436.0, 4677.0, 4692.0, 4697.0, 4698.0, 4706.0, 4712.0, 4719.0, 4733.0, 4898.0, 4925.0, 4942.0, 4947.0, 4976.0, 5000.0, 5001.0, 5037.0, 5048.0, 5110.0, 5162.0, 5202.0, 5203.0, 5217.0, 5257.0, 5264.0, 5283.0, 5289.0, 5290.0, 5378.0, 5423.0, 5431.0, 5440.0, 5494.0, 5504.0, 5515.0, 5533.0, 5538.0, 5567.0, 5573.0, 5597.0, 5599.0, 5682.0, 5685.0, 5686.0, 5687.0, 5688.0, 5700.0, 5707.0, 5711.0, 5713.0, 5718.0, 5728.0, 5810.0, 5814.0, 5861.0, 5862.0, 5865.0, 5870.0, 5887.0, 5889.0, 5901.0, 5902.0, 5903.0, 5911.0, 5917.0, 5921.0, 5932.0, 5983.0, 5984.0, 6009.0, 6045.0, 6049.0, 6118.0, 6120.0, 6128.0, 6138.0, 6341.0, 6390.0, 6391.0, 6432.0, 6447.0, 6498.0, 6500.0, 6622.0, 6627.0, 6634.0, 6638.0, 6647.0, 6648.0, 6728.0, 6733.0, 6750.0, 6782.0, 6871.0, 6880.0, 6884.0, 6921.0, 6935.0, 6950.0, 6999.0, 7019.0, 7163.0, 7265.0, 7266.0, 7295.0, 7296.0, 7320.0, 7322.0, 7334.0, 7336.0, 7341.0, 7347.0, 7357.0, 7360.0, 7381.0, 7385.0, 7386.0, 7388.0, 7416.0, 7417.0, 7458.0, 7520.0, 7531.0, 7707.0, 7718.0, 7763.0, 7766.0, 7773.0, 7857.0, 7884.0, 7905.0, 8050.0, 8204.0, 8339.0, 8359.0, 8360.0, 8363.0, 8382.0, 8439.0, 8445.0, 8452.0, 8453.0, 8491.0, 8505.0, 8533.0, 8562.0, 8624.0, 8649.0, 8655.0, 8674.0, 8678.0, 8683.0, 8731.0, 8732.0, 8766.0, 8774.0, 8803.0, 8835.0, 8836.0, 8887.0, 8891.0, 9014.0, 9063.0, 9070.0, 9097.0, 9107.0, 9108.0, 9141.0, 9202.0, 9236.0, 9276.0, 9326.0, 9373.0, 9377.0, 9391.0, 9412.0, 9439.0, 9446.0, 9453.0, 9474.0, 9519.0, 9521.0, 9522.0, 9529.0, 9538.0, 9550.0, 9554.0, 9562.0, 9604.0, 9616.0, 9631.0, 9648.0, 9655.0, 9657.0, 9666.0, 9678.0, 9685.0, 9695.0, 9716.0, 9729.0, 9749.0, 9804.0, 9821.0, 9832.0, 9836.0, 9841.0, 9852.0, 9867.0, 9868.0, 9908.0, 9933.0, 9943.0, 9958.0, 10001.0, 10007.0, 10016.0, 10038.0, 10056.0, 10059.0, 10063.0, 10069.0, 10073.0, 10087.0, 10097.0, 10100.0, 10111.0, 10116.0, 10128.0, 10138.0, 10172.0, 10200.0, 10213.0, 10228.0, 10229.0, 10286.0, 10289.0, 10294.0, 10302.0, 10424.0, 10434.0, 10447.0, 10473.0, 10476.0, 10480.0, 10484.0, 10490.0, 10527.0, 10539.0, 10542.0, 10550.0, 10556.0, 10559.0, 10560.0, 10565.0, 10569.0, 10575.0, 10576.0, 10621.0, 10632.0, 10651.0, 10678.0, 10694.0, 10762.0, 10775.0, 10776.0, 10874.0, 10907.0, 10915.0, 10920.0, 10923.0, 10924.0, 10926.0, 10928.0, 10929.0, 10933.0, 10939.0, 10940.0, 10946.0, 10952.0, 10955.0, 10961.0, 10969.0, 10989.0, 11010.0, 11017.0, 11034.0, 11051.0, 11052.0, 11073.0, 11096.0, 11127.0, 11146.0, 11169.0, 11171.0, 11198.0, 11218.0, 11266.0, 11275.0, 11311.0, 11315.0, 11321.0, 11325.0, 22822.0, 22826.0, 22841.0, 22852.0, 22868.0, 22902.0, 22903.0, 22908.0, 22916.0, 22920.0, 22930.0, 22931.0, 22948.0, 22950.0, 23016.0, 23032.0, 23074.0, 23078.0, 23172.0, 23173.0, 23204.0, 23208.0, 23219.0, 23300.0, 23355.0, 23379.0, 23392.0, 23462.0, 23468.0, 23484.0, 23548.0, 23568.0, 23582.0, 23588.0, 23592.0, 23596.0, 23608.0, 23609.0, 23637.0, 23741.0, 25782.0, 25788.0, 25797.0, 25814.0, 25831.0, 25843.0, 25847.0, 25852.0, 25875.0, 25897.0, 25898.0, 25901.0, 25940.0, 26049.0, 26052.0, 26061.0, 26127.0, 26128.0, 26190.0, 26258.0, 26268.0, 26273.0, 26354.0, 26355.0, 26515.0, 26520.0, 26750.0, 26953.0, 26994.0, 27000.0, 27010.0, 27069.0, 27072.0, 27101.0, 27248.0, 27249.0, 27257.0, 27430.0, 27436.0, 28978.0, 28982.0, 28998.0, 29035.0, 29074.0, 29078.0, 29081.0, 29088.0, 29094.0, 29097.0, 29103.0, 29110.0, 29789.0, 29883.0, 29887.0, 29982.0, 30849.0, 51001.0, 51003.0, 51021.0, 51022.0, 51028.0, 51062.0, 51067.0, 51086.0, 51101.0, 51103.0, 51121.0, 51124.0, 51126.0, 51138.0, 51143.0, 51182.0, 51187.0, 51194.0, 51230.0, 51234.0, 51247.0, 51277.0, 51362.0, 51375.0, 51377.0, 51382.0, 51386.0, 51441.0, 51449.0, 51463.0, 51493.0, 51499.0, 51522.0, 51527.0, 51534.0, 51538.0, 51552.0, 51567.0, 51571.0, 51582.0, 51592.0, 51602.0, 51605.0, 51626.0, 51645.0, 51649.0, 51669.0, 51699.0, 51715.0, 51719.0, 51759.0, 51805.0, 53339.0, 53340.0, 53353.0, 53918.0, 53938.0, 54033.0, 54065.0, 54069.0, 54103.0, 54107.0, 54205.0, 54329.0, 54332.0, 54386.0, 54458.0, 54468.0, 54495.0, 54497.0, 54536.0, 54543.0, 54602.0, 54764.0, 54793.0, 54806.0, 54834.0, 54841.0, 54843.0, 54878.0, 54902.0, 54931.0, 54940.0, 54942.0, 54943.0, 54955.0, 54968.0, 54981.0, 55005.0, 55006.0, 55017.0, 55041.0, 55052.0, 55055.0, 55081.0, 55093.0, 55103.0, 55109.0, 55117.0, 55132.0, 55140.0, 55149.0, 55170.0, 55172.0, 55175.0, 55181.0, 55197.0, 55207.0, 55212.0, 55219.0, 55239.0, 55246.0, 55259.0, 55269.0, 55270.0, 55280.0, 55288.0, 55296.0, 55312.0, 55320.0, 55322.0, 55352.0, 55353.0, 55529.0, 55605.0, 55607.0, 55610.0, 55631.0, 55635.0, 55664.0, 55668.0, 55681.0, 55686.0, 55720.0, 55737.0, 55768.0, 55770.0, 55812.0, 55831.0, 55832.0, 55837.0, 55854.0, 55860.0, 55871.0, 55969.0, 55975.0, 56158.0, 56521.0, 56648.0, 56683.0, 56852.0, 56884.0, 56942.0, 56943.0, 56984.0, 56990.0, 57037.0, 57050.0, 57102.0, 57107.0, 57120.0, 57132.0, 57142.0, 57147.0, 57209.0, 57213.0, 57396.0, 57488.0, 57511.0, 57515.0, 57531.0, 57542.0, 57589.0, 57599.0, 57620.0, 57650.0, 57820.0, 59286.0, 59338.0, 59343.0, 59349.0, 60491.0, 60496.0, 60561.0, 60592.0, 60684.0, 64110.0, 64112.0, 64145.0, 64149.0, 64168.0, 64326.0, 64343.0, 64400.0, 64417.0, 64429.0, 64430.0, 64769.0, 64801.0, 64839.0, 64841.0, 64848.0, 64983.0, 65008.0, 65062.0, 65080.0, 66036.0, 78988.0, 79133.0, 79161.0, 79568.0, 79596.0, 79609.0, 79624.0, 79659.0, 79673.0, 79685.0, 79693.0, 79699.0, 79718.0, 79719.0, 79752.0, 79753.0, 79809.0, 79810.0, 79827.0, 79833.0, 79876.0, 79959.0, 79980.0, 80007.0, 80013.0, 80135.0, 80145.0, 80232.0, 80254.0, 80273.0, 80723.0, 80762.0, 80777.0, 80821.0, 81539.0, 81555.0, 81617.0, 81853.0, 81892.0, 81929.0, 83544.0, 83640.0, 83693.0, 83732.0, 83877.0, 83939.0, 84056.0, 84083.0, 84100.0, 84246.0, 84259.0, 84301.0, 84306.0, 84312.0, 84319.0, 84340.0, 84450.0, 84520.0, 84541.0, 84547.0, 84549.0, 84612.0, 84661.0, 84792.0, 84816.0, 84817.0, 84955.0, 84987.0, 85021.0, 85025.0, 85865.0, 89890.0, 90025.0, 90441.0, 90624.0, 90826.0, 90957.0, 91137.0, 91283.0, 91408.0, 91603.0, 91689.0, 91750.0, 91801.0, 91942.0, 92106.0, 92283.0, 92906.0, 93474.0, 93973.0, 93974.0, 95681.0, 103910.0, 112942.0, 113802.0, 114112.0, 114791.0, 114803.0, 114882.0, 114926.0, 114932.0, 115416.0, 116150.0, 116224.0, 116832.0, 118487.0, 119710.0, 120534.0, 120892.0, 121504.0, 122553.0, 122830.0, 123169.0, 123228.0, 124411.0, 126068.0, 126070.0, 126272.0, 127495.0, 127933.0, 129401.0, 130940.0, 131118.0, 131474.0, 131965.0, 132321.0, 132789.0, 134429.0, 134510.0, 134637.0, 134701.0, 135112.0, 135154.0, 140460.0, 140461.0, 140735.0, 140739.0, 140823.0, 145788.0, 146434.0, 149371.0, 149420.0, 150590.0, 151195.0, 151393.0, 153364.0, 153527.0, 154807.0, 157378.0, 157753.0, 159371.0, 162239.0, 163081.0, 163126.0, 163255.0, 165918.0, 167227.0, 171392.0, 197131.0, 200728.0, 200933.0, 201475.0, 203102.0, 205564.0, 219621.0, 219749.0, 219771.0, 220988.0, 222234.0, 246243.0, 253943.0, 254778.0, 255758.0, 255919.0, 257019.0, 259232.0, 261726.0, 266812.0, 282991.0, 283742.0, 284307.0, 284309.0, 285282.0, 285315.0, 339175.0, 340481.0, 345757.0, 386617.0, 387103.0, 387357.0, 388753.0, 403313.0, 404672.0, 415117.0, 440145.0, 440574.0, 493856.0, 493911.0, 653121.0, 729515.0, 729852.0, 729967.0, 100129583.0, 100133941.0 
GO:0003723 MF 3.59e-32 168/1314  1388/29107 D04 RNA binding                              132.0, 310.0, 372.0, 498.0, 509.0, 908.0, 1213.0, 1479.0, 1653.0, 1656.0, 1965.0, 1974.0, 1975.0, 1977.0, 1983.0, 2079.0, 2287.0, 2547.0, 2908.0, 2926.0, 3434.0, 3608.0, 3658.0, 3837.0, 4048.0, 4076.0, 4116.0, 4236.0, 5037.0, 5431.0, 5682.0, 5687.0, 5700.0, 5814.0, 5901.0, 5903.0, 6128.0, 6138.0, 6432.0, 6627.0, 6634.0, 6638.0, 6728.0, 6733.0, 6950.0, 7019.0, 7295.0, 7334.0, 7341.0, 7458.0, 7520.0, 7531.0, 7884.0, 8359.0, 8360.0, 8363.0, 8446.0, 8634.0, 8683.0, 8731.0, 9666.0, 9716.0, 9790.0, 9908.0, 9933.0, 10056.0, 10128.0, 10200.0, 10289.0, 10539.0, 10556.0, 10575.0, 10885.0, 10915.0, 10923.0, 10929.0, 10940.0, 10946.0, 10949.0, 10952.0, 10969.0, 10989.0, 11051.0, 11052.0, 11171.0, 11198.0, 11218.0, 11222.0, 11325.0, 22868.0, 22916.0, 23016.0, 23608.0, 23609.0, 25821.0, 25940.0, 26156.0, 26354.0, 27000.0, 27257.0, 28977.0, 28998.0, 29088.0, 29883.0, 50804.0, 51067.0, 51121.0, 51143.0, 51362.0, 51377.0, 51386.0, 51441.0, 51493.0, 51538.0, 51602.0, 51605.0, 51649.0, 54517.0, 54542.0, 54931.0, 55052.0, 55132.0, 55149.0, 55269.0, 55720.0, 55854.0, 56267.0, 57050.0, 57142.0, 64216.0, 64848.0, 64881.0, 64983.0, 65008.0, 65080.0, 79753.0, 79810.0, 79954.0, 80135.0, 80145.0, 81892.0, 83480.0, 83640.0, 84240.0, 84319.0, 84549.0, 85865.0, 90441.0, 90957.0, 92400.0, 92906.0, 113802.0, 118487.0, 121504.0, 127933.0, 134430.0, 142940.0, 148423.0, 150590.0, 219927.0, 220988.0, 221092.0, 246243.0, 253943.0, 283742.0, 284677.0, 388753.0, 493856.0 
GO:0005525 MF 7.50e-10 46/1314   373/29107 D08 GTP binding                              318.0, 373.0, 378.0, 390.0, 400.0, 1983.0, 2776.0, 4733.0, 4976.0, 5861.0, 5862.0, 5865.0, 5870.0, 5901.0, 5911.0, 6009.0, 6447.0, 6674.0, 8732.0, 8766.0, 9790.0, 10059.0, 11321.0, 22931.0, 26052.0, 26354.0, 28512.0, 29789.0, 51062.0, 51277.0, 51493.0, 51552.0, 51715.0, 55207.0, 55288.0, 55720.0, 58477.0, 60558.0, 64901.0, 84100.0, 84340.0, 85865.0, 120892.0, 201475.0, 255308.0, 285282.0 
GO:0051082 MF 5.11e-09 22/1314   112/29107 D03 unfolded protein binding                 908.0, 1047.0, 5202.0, 5203.0, 6447.0, 6782.0, 6950.0, 7265.0, 9804.0, 10294.0, 10575.0, 10576.0, 10694.0, 10939.0, 22948.0, 26515.0, 27248.0, 51103.0, 51182.0, 55664.0, 80273.0, 134266.0 
GO:0003729 MF 7.19e-08 29/1314   208/29107 D05 mRNA binding                             708.0, 1479.0, 1656.0, 2926.0, 5814.0, 7884.0, 8562.0, 9716.0, 9908.0, 9933.0, 10949.0, 11051.0, 11052.0, 11171.0, 11315.0, 22916.0, 22950.0, 27257.0, 28998.0, 50804.0, 51247.0, 51362.0, 51441.0, 54542.0, 79753.0, 83939.0, 92906.0, 220988.0, 253943.0 
GO:0042802 MF 1.30e-07 112/1314  1495/29107 D03 identical protein binding                36.0, 128.0, 373.0, 586.0, 664.0, 817.0, 892.0, 1054.0, 1386.0, 1457.0, 1737.0, 1803.0, 3074.0, 3156.0, 3298.0, 3612.0, 3717.0, 3735.0, 3945.0, 4085.0, 4685.0, 4733.0, 4942.0, 5019.0, 5048.0, 5471.0, 5688.0, 5728.0, 5932.0, 6120.0, 6622.0, 6647.0, 6648.0, 6675.0, 6999.0, 7360.0, 7531.0, 7884.0, 8339.0, 8452.0, 8655.0, 8678.0, 9453.0, 9648.0, 9852.0, 9943.0, 9958.0, 10007.0, 10016.0, 10059.0, 10111.0, 10539.0, 10915.0, 10923.0, 11051.0, 11073.0, 11275.0, 11315.0, 22841.0, 22903.0, 23204.0, 23208.0, 23219.0, 23468.0, 23484.0, 25814.0, 26061.0, 26127.0, 26258.0, 27010.0, 27072.0, 29110.0, 51062.0, 51538.0, 53339.0, 54069.0, 54793.0, 54806.0, 54931.0, 55149.0, 55607.0, 55617.0, 55847.0, 55975.0, 56852.0, 57120.0, 57132.0, 57147.0, 57488.0, 57820.0, 59349.0, 60491.0, 64168.0, 64841.0, 80007.0, 80273.0, 80856.0, 81853.0, 84056.0, 84301.0, 84547.0, 84661.0, 93974.0, 114294.0, 114932.0, 120892.0, 126272.0, 129401.0, 132789.0, 140735.0, 222236.0, 283742.0 
GO:0046933 MF 1.57e-07  8/1314    16/29107 D08 proton-transporting ATP synthase activity, rotational mechanism 498.0, 509.0, 515.0, 522.0, 523.0, 539.0, 10476.0, 10632.0 
GO:0008137 MF 2.14e-07 12/1314    42/29107 D07 NADH dehydrogenase (ubiquinone) activity 4697.0, 4698.0, 4700.0, 4707.0, 4708.0, 4709.0, 4710.0, 4712.0, 4714.0, 4717.0, 4718.0, 4719.0 
GO:0005524 MF 2.55e-07 109/1314  1458/29107 D08 ATP binding                              132.0, 225.0, 498.0, 523.0, 817.0, 908.0, 1022.0, 1024.0, 1456.0, 1457.0, 1633.0, 1653.0, 1656.0, 1974.0, 2181.0, 2322.0, 2547.0, 3376.0, 3717.0, 3735.0, 3981.0, 4436.0, 4677.0, 5000.0, 5001.0, 5037.0, 5289.0, 5290.0, 5378.0, 5567.0, 5597.0, 5599.0, 5700.0, 5889.0, 5917.0, 5984.0, 6733.0, 6782.0, 6950.0, 7320.0, 7322.0, 7334.0, 7520.0, 8445.0, 8491.0, 8634.0, 8732.0, 8803.0, 8833.0, 8999.0, 9716.0, 9790.0, 9943.0, 10056.0, 10097.0, 10111.0, 10294.0, 10352.0, 10575.0, 10576.0, 10694.0, 10928.0, 10939.0, 11127.0, 11218.0, 11325.0, 22948.0, 23078.0, 23262.0, 23461.0, 25788.0, 26061.0, 26750.0, 27010.0, 27032.0, 29110.0, 29789.0, 30849.0, 51067.0, 51086.0, 51095.0, 51143.0, 51182.0, 54802.0, 54981.0, 55149.0, 55312.0, 55605.0, 55681.0, 55871.0, 57147.0, 57396.0, 64848.0, 79659.0, 79876.0, 83732.0, 84056.0, 84083.0, 84896.0, 84930.0, 90957.0, 93973.0, 120892.0, 127933.0, 130399.0, 140739.0, 149420.0, 150472.0, 220869.0 
GO:0003743 MF 2.92e-07 13/1314    51/29107 D06 translation initiation factor activity   1965.0, 1974.0, 1975.0, 1977.0, 1983.0, 7458.0, 8562.0, 8891.0, 10289.0, 10480.0, 51386.0, 83939.0, 255308.0 
GO:0003924 MF 3.07e-07 37/1314   327/29107 D07 GTPase activity                          373.0, 378.0, 390.0, 400.0, 2776.0, 4733.0, 4976.0, 5861.0, 5862.0, 5865.0, 5870.0, 5901.0, 5911.0, 5921.0, 6009.0, 8766.0, 9790.0, 10059.0, 11321.0, 22931.0, 26052.0, 28512.0, 51062.0, 51277.0, 51552.0, 51715.0, 55207.0, 55288.0, 55720.0, 60558.0, 84100.0, 84340.0, 85865.0, 120892.0, 201475.0, 255308.0, 285282.0 
GO:0003735 MF 3.82e-07 24/1314   164/29107 D02 structural constituent of ribosome       6128.0, 6138.0, 9553.0, 11222.0, 28977.0, 28998.0, 29074.0, 29088.0, 51021.0, 51023.0, 51121.0, 51187.0, 51263.0, 51318.0, 51649.0, 54948.0, 55052.0, 64983.0, 65008.0, 65080.0, 78988.0, 92259.0, 116832.0, 219927.0 
GO:0008017 MF 1.76e-06 30/1314   255/29107 D05 microtubule binding                      1063.0, 4033.0, 4733.0, 4976.0, 5048.0, 5423.0, 6622.0, 8766.0, 9832.0, 10059.0, 10128.0, 11127.0, 23116.0, 23172.0, 26052.0, 27072.0, 27436.0, 50810.0, 54462.0, 54627.0, 55219.0, 55259.0, 55605.0, 79884.0, 84056.0, 114791.0, 120892.0, 126731.0, 151393.0, 161436.0 
GO:0051537 MF 4.51e-06  8/1314    23/29107 D04 2 iron, 2 sulfur cluster binding         2230.0, 4719.0, 6390.0, 7386.0, 51022.0, 55847.0, 81689.0, 493856.0 
GO:0070628 MF 4.91e-06  7/1314    17/29107 D03 proteasome binding                       5887.0, 8624.0, 9097.0, 10213.0, 23392.0, 51377.0, 79752.0 
GO:0044183 MF 6.51e-06 10/1314    39/29107 D01 protein folding chaperone                908.0, 1047.0, 5202.0, 6782.0, 6950.0, 10575.0, 10576.0, 10694.0, 22948.0, 51182.0 
GO:0046872 MF 1.02e-05 148/1314  2297/29107 D04 metal ion binding                        132.0, 400.0, 1386.0, 2776.0, 2960.0, 3658.0, 3717.0, 3981.0, 4719.0, 4898.0, 5136.0, 5423.0, 5431.0, 5471.0, 5515.0, 5533.0, 5903.0, 5922.0, 6049.0, 6120.0, 6390.0, 6391.0, 6940.0, 6999.0, 7360.0, 7385.0, 7386.0, 7561.0, 7673.0, 7690.0, 7707.0, 7718.0, 7766.0, 7773.0, 8887.0, 9014.0, 9070.0, 9326.0, 9377.0, 9453.0, 9512.0, 9604.0, 9666.0, 9678.0, 9841.0, 9867.0, 9937.0, 10111.0, 10138.0, 10172.0, 10213.0, 10229.0, 10294.0, 10308.0, 10539.0, 11320.0, 22869.0, 23173.0, 23259.0, 23300.0, 23355.0, 23608.0, 23609.0, 25831.0, 25843.0, 25897.0, 26149.0, 26515.0, 27032.0, 27072.0, 27107.0, 29789.0, 29883.0, 29951.0, 51022.0, 51086.0, 51101.0, 51136.0, 51230.0, 51321.0, 51493.0, 51699.0, 53918.0, 54069.0, 54205.0, 54511.0, 54542.0, 54764.0, 54981.0, 55140.0, 55270.0, 55312.0, 55768.0, 55847.0, 55854.0, 56852.0, 57037.0, 57209.0, 57820.0, 64326.0, 79596.0, 79624.0, 79673.0, 80777.0, 80821.0, 80856.0, 81689.0, 81889.0, 83732.0, 84083.0, 84100.0, 84450.0, 85465.0, 90957.0, 92283.0, 93474.0, 113802.0, 114803.0, 116150.0, 121536.0, 126068.0, 126070.0, 130399.0, 144193.0, 146434.0, 147949.0, 148213.0, 153364.0, 162239.0, 162962.0, 163081.0, 163131.0, 163255.0, 165918.0, 170958.0, 199777.0, 219749.0, 222194.0, 284161.0, 284307.0, 284309.0, 284406.0, 285671.0, 374899.0, 493856.0, 493911.0, 653121.0, 728927.0 
GO:0001671 MF 1.74e-05  8/1314    27/29107 D03 ATPase activator activity                481.0, 483.0, 7266.0, 10294.0, 27000.0, 29103.0, 120526.0, 131118.0 
GO:0043022 MF 1.81e-05 12/1314    62/29107 D04 ribosome binding                         1965.0, 6728.0, 10952.0, 25875.0, 27000.0, 29789.0, 55176.0, 56648.0, 60558.0, 79568.0, 83939.0, 253943.0 
GO:0031267 MF 2.51e-05 28/1314   259/29107 D05 small GTPase binding                     164.0, 1122.0, 1894.0, 3837.0, 5902.0, 5903.0, 6647.0, 9648.0, 10059.0, 10527.0, 10928.0, 11127.0, 22841.0, 22930.0, 23032.0, 23637.0, 25782.0, 51194.0, 51555.0, 51571.0, 54843.0, 55770.0, 56990.0, 57531.0, 57589.0, 64901.0, 120892.0, 149371.0 
GO:0008308 MF 5.76e-05  4/1314     6/29107 D08 voltage-gated anion channel activity     7416.0, 7417.0, 7419.0, 51463.0 
GO:0034604 MF 5.76e-05  4/1314     6/29107 D06 pyruvate dehydrogenase (NAD+) activity   1737.0, 1738.0, 5162.0, 8050.0 
GO:0004842 MF 7.09e-05 25/1314   230/29107 D04 ubiquitin-protein transferase activity   373.0, 6045.0, 6049.0, 7320.0, 7322.0, 7334.0, 8452.0, 8453.0, 8916.0, 9666.0, 9867.0, 23014.0, 25898.0, 26190.0, 26260.0, 26268.0, 26273.0, 51592.0, 55008.0, 57531.0, 57542.0, 64326.0, 79596.0, 130507.0, 165918.0 
GO:0031625 MF 9.94e-05 29/1314   296/29107 D05 ubiquitin protein ligase binding         819.0, 4160.0, 4287.0, 5567.0, 5573.0, 5707.0, 6118.0, 6950.0, 7320.0, 7334.0, 7341.0, 7520.0, 7531.0, 8452.0, 8453.0, 8678.0, 9063.0, 9529.0, 10059.0, 10128.0, 10576.0, 11146.0, 23208.0, 27101.0, 55353.0, 56852.0, 57142.0, 64112.0, 171392.0 
GO:0009055 MF 1.08e-04 11/1314    63/29107 D03 electron transfer activity               128.0, 1347.0, 1353.0, 2230.0, 4719.0, 6390.0, 6391.0, 9377.0, 10975.0, 51022.0, 54205.0 
GO:0097573 MF 1.30e-04  4/1314     7/29107 D06 glutathione oxidoreductase activity      7296.0, 10539.0, 51022.0, 114112.0 
GO:0061608 MF 1.88e-04  6/1314    20/29107 D03 nuclear import signal receptor activity  3837.0, 3839.0, 3840.0, 10073.0, 26953.0, 51194.0 
GO:0000287 MF 2.06e-04 23/1314   220/29107 D05 magnesium ion binding                    3612.0, 4436.0, 4976.0, 5464.0, 5494.0, 5567.0, 5901.0, 5911.0, 6009.0, 6622.0, 6733.0, 8445.0, 8803.0, 9943.0, 10016.0, 10056.0, 26061.0, 51567.0, 55149.0, 60496.0, 85865.0, 120892.0, 246243.0 
GO:0061630 MF 3.34e-04 28/1314   298/29107 D05 ubiquitin protein ligase activity        6045.0, 6049.0, 7322.0, 8452.0, 9412.0, 9604.0, 9616.0, 9666.0, 10001.0, 23608.0, 23609.0, 25831.0, 25897.0, 25898.0, 26994.0, 51003.0, 51136.0, 54542.0, 55148.0, 56852.0, 57531.0, 57820.0, 64326.0, 84246.0, 90025.0, 130507.0, 197131.0, 285671.0 
GO:0004722 MF 3.56e-04  9/1314    50/29107 D07 protein serine/threonine phosphatase activity 1033.0, 5494.0, 5515.0, 5728.0, 9107.0, 55631.0, 120892.0, 127495.0, 134510.0 
GO:0000049 MF 3.66e-04 11/1314    72/29107 D05 tRNA binding                             3376.0, 3735.0, 5917.0, 51067.0, 51095.0, 54931.0, 55140.0, 79693.0, 83939.0, 91801.0, 255308.0 
GO:0004930 MF 1.11e-08  5/1314   683/29107 D04 G protein-coupled receptor activity      2844.0, 4160.0, 10886.0, 23596.0, 54329.0 
GO:0004984 MF 1.52e-08  0/1314   399/29107 D04 olfactory receptor activity               
GO:1903231 MF 2.03e-05  0/1314   253/29107 D06 mRNA binding involved in posttranscriptional gene silencing  
GO:1990837 MF 1.10e-04  8/1314   555/29107 D06 sequence-specific double-stranded DNA binding 1054.0, 1386.0, 2115.0, 2908.0, 3298.0, 23462.0, 146434.0, 162239.0 
```
