## Supplementary material for "Transcriptional and genetic sex differences for schizophrenia across the dorsolateral prefrontal cortex, hippocampus, and caudate nucleus": Data S4: GO_analysis_module_cyan.txt

```
GO:0016477 BP 1.70e-07  15/335   243/29107 D04 cell migration                           1901.0, 2195.0, 2262.0, 3685.0, 3696.0, 5286.0, 6383.0, 6385.0, 7042.0, 7049.0, 22836.0, 23022.0, 23433.0, 55604.0, 57326.0 
GO:0050680 BP 3.77e-07   8/335    59/29107 D06 negative regulation of epithelial cell proliferation 4163.0, 5080.0, 5764.0, 6657.0, 6662.0, 7042.0, 7049.0, 10247.0 
GO:0055085 BP 9.34e-07  13/335   207/29107 D04 transmembrane transport                  361.0, 596.0, 6563.0, 8671.0, 8992.0, 10060.0, 10804.0, 53919.0, 57153.0, 79901.0, 116843.0, 126969.0, 220963.0 
GO:0050679 BP 5.75e-06   7/335    60/29107 D06 positive regulation of epithelial cell proliferation 657.0, 2138.0, 2247.0, 2752.0, 6662.0, 10413.0, 219736.0 
GO:0009611 BP 8.00e-06   7/335    63/29107 D03 response to wounding                     2149.0, 3625.0, 5080.0, 6506.0, 6507.0, 6657.0, 7042.0 
GO:0006635 BP 8.22e-06   6/335    42/29107 D09 fatty acid beta-oxidation                1666.0, 1962.0, 3032.0, 10449.0, 10455.0, 56898.0 
GO:0045669 BP 1.33e-05   7/335    68/29107 D06 positive regulation of osteoblast differentiation 657.0, 658.0, 2247.0, 3572.0, 4921.0, 10413.0, 10979.0 
GO:0014068 BP 3.58e-05   7/335    79/29107 D08 positive regulation of phosphatidylinositol 3-kinase signaling 183.0, 2149.0, 2247.0, 2534.0, 4915.0, 6662.0, 7042.0 
GO:0007010 BP 3.94e-05   9/335   141/29107 D05 cytoskeleton organization                120.0, 348.0, 3983.0, 6662.0, 8139.0, 23022.0, 23043.0, 81624.0, 121512.0 
GO:0045944 BP 3.96e-05  29/335  1107/29107 D11 positive regulation of transcription by RNA polymerase II 657.0, 658.0, 1901.0, 2138.0, 2247.0, 2308.0, 3174.0, 3655.0, 4212.0, 4774.0, 4781.0, 5028.0, 5080.0, 5451.0, 5454.0, 5465.0, 6657.0, 6662.0, 7003.0, 7099.0, 7101.0, 10413.0, 11166.0, 23433.0, 26108.0, 57326.0, 84441.0, 90865.0, 219736.0 
GO:0005886 CC 5.50e-15 109/335  4500/29107 D03 plasma membrane                          120.0, 136.0, 348.0, 361.0, 394.0, 444.0, 657.0, 658.0, 1363.0, 1837.0, 1901.0, 1910.0, 2059.0, 2149.0, 2152.0, 2195.0, 2262.0, 2534.0, 2555.0, 2565.0, 2697.0, 2752.0, 2787.0, 3077.0, 3572.0, 3655.0, 3685.0, 3696.0, 3709.0, 3782.0, 3958.0, 3977.0, 4026.0, 4163.0, 4257.0, 4907.0, 4915.0, 4921.0, 5028.0, 5286.0, 5445.0, 5547.0, 5764.0, 5803.0, 6284.0, 6383.0, 6385.0, 6444.0, 6506.0, 6507.0, 6563.0, 6565.0, 7099.0, 7430.0, 8601.0, 8613.0, 8671.0, 8801.0, 8895.0, 8909.0, 8934.0, 9071.0, 9262.0, 10060.0, 10672.0, 10979.0, 11031.0, 11160.0, 22836.0, 23022.0, 23418.0, 23433.0, 23566.0, 23620.0, 23657.0, 23705.0, 26018.0, 53832.0, 53919.0, 54756.0, 54762.0, 55198.0, 55256.0, 55366.0, 55540.0, 55604.0, 55970.0, 56288.0, 57088.0, 57153.0, 57669.0, 57678.0, 58494.0, 64750.0, 79026.0, 79901.0, 79971.0, 80243.0, 81031.0, 84168.0, 84329.0, 85004.0, 85315.0, 116238.0, 126969.0, 140576.0, 154091.0, 166647.0, 286183.0 
GO:0070062 CC 6.67e-10  59/335  2169/29107 D06 extracellular exosome                    48.0, 183.0, 216.0, 217.0, 223.0, 348.0, 1363.0, 2059.0, 2195.0, 2202.0, 2628.0, 2752.0, 2787.0, 2799.0, 3572.0, 3685.0, 3696.0, 3958.0, 3977.0, 4907.0, 5286.0, 5352.0, 5375.0, 5446.0, 5480.0, 5547.0, 6385.0, 6565.0, 6717.0, 7049.0, 7430.0, 8424.0, 8644.0, 8671.0, 8895.0, 8934.0, 9068.0, 9588.0, 10006.0, 10247.0, 10529.0, 10606.0, 10672.0, 10768.0, 22836.0, 23043.0, 23433.0, 23576.0, 55198.0, 55604.0, 55970.0, 56898.0, 57153.0, 79026.0, 79901.0, 79971.0, 83871.0, 140576.0, 146556.0 
GO:0005737 CC 2.23e-08  95/335  4713/29107 D02 cytoplasm                                48.0, 205.0, 216.0, 223.0, 348.0, 361.0, 394.0, 596.0, 1728.0, 1837.0, 1901.0, 1979.0, 2138.0, 2247.0, 2308.0, 2697.0, 2746.0, 2752.0, 3400.0, 3613.0, 3782.0, 3958.0, 3983.0, 4163.0, 4493.0, 5080.0, 5286.0, 5375.0, 5480.0, 6284.0, 6444.0, 6641.0, 6657.0, 6717.0, 7009.0, 7049.0, 7099.0, 7159.0, 7164.0, 7430.0, 8139.0, 8556.0, 8601.0, 8644.0, 8895.0, 8909.0, 8934.0, 9071.0, 9588.0, 9960.0, 10247.0, 10413.0, 10606.0, 10672.0, 10768.0, 10979.0, 23043.0, 23328.0, 23566.0, 26137.0, 26207.0, 26610.0, 27152.0, 27233.0, 29969.0, 50808.0, 51053.0, 55256.0, 55589.0, 56154.0, 56898.0, 57494.0, 64750.0, 65975.0, 79026.0, 79870.0, 80150.0, 80763.0, 81624.0, 81846.0, 83478.0, 90865.0, 113612.0, 115265.0, 121512.0, 124540.0, 140576.0, 167410.0, 202151.0, 219736.0, 221687.0, 253827.0, 347733.0, 375743.0, 388677.0 
GO:0005887 CC 1.94e-07  40/335  1403/29107 D04 integral component of plasma membrane    136.0, 361.0, 658.0, 1910.0, 2149.0, 2195.0, 2555.0, 2565.0, 2697.0, 3077.0, 3685.0, 3977.0, 4915.0, 4921.0, 5028.0, 5803.0, 6385.0, 6506.0, 6507.0, 6563.0, 6565.0, 7009.0, 7049.0, 7099.0, 7107.0, 8082.0, 8613.0, 8671.0, 23554.0, 23566.0, 23620.0, 53919.0, 55366.0, 55540.0, 58494.0, 81031.0, 84329.0, 117531.0, 220963.0, 221074.0 
GO:0005925 CC 4.73e-07  19/335   418/29107 D05 focal adhesion                           1266.0, 2195.0, 2697.0, 3655.0, 3685.0, 3696.0, 4026.0, 4921.0, 6385.0, 6641.0, 7430.0, 8895.0, 10672.0, 10979.0, 23022.0, 57669.0, 79026.0, 83478.0, 85440.0 
GO:0009986 CC 1.21e-06  22/335   579/29107 D02 cell surface                             2149.0, 2152.0, 2262.0, 3655.0, 3685.0, 3696.0, 3958.0, 4907.0, 5028.0, 5764.0, 6383.0, 6385.0, 6506.0, 6507.0, 7049.0, 7099.0, 8671.0, 10979.0, 23657.0, 27152.0, 58494.0, 84168.0 
GO:0005912 CC 3.04e-06  11/335   162/29107 D05 adherens junction                        1266.0, 3655.0, 8613.0, 10611.0, 10979.0, 23418.0, 27295.0, 56288.0, 57669.0, 83478.0, 117583.0 
GO:0005739 CC 3.73e-06  35/335  1307/29107 D05 mitochondrion                            48.0, 205.0, 594.0, 596.0, 788.0, 1666.0, 2308.0, 2534.0, 2628.0, 2631.0, 2697.0, 2746.0, 2752.0, 3032.0, 4257.0, 4329.0, 5028.0, 5445.0, 6717.0, 7374.0, 8424.0, 8801.0, 8895.0, 8934.0, 9588.0, 10247.0, 10449.0, 10455.0, 50808.0, 57153.0, 64087.0, 79611.0, 84263.0, 133686.0, 253827.0 
GO:0005783 CC 4.54e-06  30/335  1042/29107 D05 endoplasmic reticulum                    48.0, 348.0, 394.0, 444.0, 596.0, 2746.0, 3032.0, 3709.0, 4257.0, 5346.0, 5352.0, 5451.0, 5764.0, 7009.0, 8630.0, 8879.0, 10006.0, 10668.0, 11160.0, 23382.0, 25840.0, 27230.0, 54898.0, 79666.0, 79971.0, 84750.0, 163590.0, 253827.0, 387758.0, 729085.0 
GO:0045121 CC 4.81e-06  13/335   240/29107 D04 membrane raft                            1901.0, 1910.0, 2534.0, 2697.0, 3572.0, 6385.0, 6506.0, 8613.0, 11160.0, 23433.0, 64750.0, 79026.0, 79870.0 
GO:0005829 CC 8.63e-06  94/335  5294/29107 D02 cytosol                                  48.0, 51.0, 120.0, 183.0, 216.0, 223.0, 394.0, 596.0, 788.0, 1266.0, 1666.0, 1728.0, 1962.0, 2308.0, 2534.0, 2752.0, 3174.0, 3613.0, 3685.0, 4026.0, 4163.0, 4907.0, 4915.0, 5080.0, 5286.0, 5346.0, 5507.0, 6284.0, 6657.0, 6717.0, 7159.0, 7274.0, 7430.0, 8139.0, 8424.0, 8556.0, 8644.0, 8895.0, 8934.0, 9588.0, 10006.0, 10247.0, 10413.0, 10455.0, 10606.0, 10611.0, 10672.0, 10768.0, 10804.0, 10979.0, 11031.0, 11160.0, 22836.0, 22978.0, 23022.0, 23043.0, 23382.0, 23576.0, 23683.0, 26084.0, 26207.0, 27131.0, 27230.0, 27233.0, 27295.0, 51053.0, 51226.0, 55256.0, 55604.0, 56288.0, 56898.0, 57161.0, 57326.0, 57494.0, 57669.0, 64087.0, 64750.0, 79026.0, 79870.0, 79971.0, 80150.0, 80243.0, 80896.0, 81493.0, 81624.0, 81846.0, 85004.0, 85439.0, 121512.0, 124540.0, 140576.0, 146556.0, 219736.0, 253827.0 
GO:0048471 CC 1.04e-05  23/335   713/29107 D02 perinuclear region of cytoplasm          2195.0, 2534.0, 3077.0, 3625.0, 4212.0, 4915.0, 5764.0, 6284.0, 6507.0, 7099.0, 7159.0, 7164.0, 7430.0, 8934.0, 9588.0, 27131.0, 65975.0, 81031.0, 81493.0, 81846.0, 83871.0, 154091.0, 221074.0 
GO:0009897 CC 1.19e-05  14/335   301/29107 D03 external side of plasma membrane         361.0, 657.0, 1901.0, 3077.0, 3572.0, 3685.0, 3977.0, 4907.0, 7049.0, 7099.0, 9936.0, 84168.0, 117531.0, 166647.0 
GO:0001725 CC 1.78e-05   7/335    71/29107 D04 stress fiber                             3983.0, 4026.0, 10529.0, 10611.0, 10979.0, 23022.0, 27295.0 
GO:0005938 CC 6.05e-05   9/335   149/29107 D03 cell cortex                              120.0, 2059.0, 3709.0, 9936.0, 10979.0, 22836.0, 56288.0, 117583.0, 219736.0 
GO:0016324 CC 7.91e-05  14/335   358/29107 D04 apical plasma membrane                   2195.0, 2697.0, 4921.0, 5028.0, 6565.0, 7430.0, 10768.0, 10804.0, 23043.0, 23418.0, 56288.0, 79901.0, 84329.0, 117583.0 
GO:1990712 CC 8.11e-05   3/335     8/29107 D05 HFE-transferrin receptor complex         657.0, 658.0, 3077.0 
GO:0001726 CC 1.09e-04   7/335    94/29107 D04 ruffle                                   7099.0, 7430.0, 23022.0, 26084.0, 27131.0, 55198.0, 121512.0 
GO:0036186 CC 1.32e-04   2/335     2/29107 D08 early phagosome membrane                 11031.0, 55198.0 
GO:0034686 CC 1.32e-04   2/335     2/29107 D06 integrin alphav-beta8 complex            3685.0, 3696.0 
GO:0005759 CC 1.52e-04  14/335   381/29107 D05 mitochondrial matrix                     205.0, 217.0, 594.0, 1666.0, 2746.0, 4329.0, 8801.0, 10247.0, 10449.0, 50808.0, 64087.0, 64850.0, 79611.0, 133686.0 
GO:0042383 CC 1.71e-04   7/335   101/29107 D04 sarcolemma                               361.0, 1837.0, 6444.0, 6641.0, 8082.0, 79026.0, 81493.0 
GO:0005856 CC 2.56e-04  14/335   401/29107 D05 cytoskeleton                             120.0, 1266.0, 6444.0, 6641.0, 8139.0, 8934.0, 10006.0, 22836.0, 23043.0, 23657.0, 56288.0, 57669.0, 83478.0, 121512.0 
GO:0016020 CC 2.96e-04  43/335  2127/29107 D02 membrane                                 51.0, 120.0, 348.0, 596.0, 2787.0, 3572.0, 3685.0, 3709.0, 3958.0, 4907.0, 5286.0, 6506.0, 6507.0, 6717.0, 7009.0, 7107.0, 7430.0, 8613.0, 8671.0, 9588.0, 9936.0, 10060.0, 10413.0, 10455.0, 10606.0, 10611.0, 10672.0, 23554.0, 23683.0, 25840.0, 27333.0, 55198.0, 55540.0, 56994.0, 57153.0, 57326.0, 79026.0, 81846.0, 84263.0, 85439.0, 126969.0, 146556.0, 163590.0 
GO:0097449 CC 3.08e-04   3/335    12/29107 D05 astrocyte projection                     6506.0, 7430.0, 23657.0 
GO:0016021 CC 3.85e-04  63/335  3536/29107 D03 integral component of membrane           361.0, 444.0, 657.0, 788.0, 1901.0, 2152.0, 2262.0, 3709.0, 3782.0, 4257.0, 6383.0, 6444.0, 7009.0, 8613.0, 8992.0, 9071.0, 9741.0, 9936.0, 10804.0, 11160.0, 23418.0, 23554.0, 23657.0, 23705.0, 25834.0, 26018.0, 27230.0, 27333.0, 51313.0, 53832.0, 54741.0, 54756.0, 54762.0, 56994.0, 57088.0, 57153.0, 57678.0, 64224.0, 79901.0, 81031.0, 84168.0, 84275.0, 84329.0, 84750.0, 84925.0, 85315.0, 113201.0, 113612.0, 116135.0, 116238.0, 116843.0, 126969.0, 147991.0, 154091.0, 163590.0, 165215.0, 166647.0, 220963.0, 221687.0, 285440.0, 286183.0, 388335.0, 647087.0 
GO:0098796 CC 3.93e-04   2/335     3/29107 D02 membrane protein complex                 6506.0, 6507.0 
GO:0140552 CC 3.93e-04   2/335     3/29107 D04 TEAD-YAP complex                         7003.0, 10413.0 
GO:0005884 CC 4.25e-04   6/335    84/29107 D06 actin filament                           2534.0, 7430.0, 10804.0, 23022.0, 23433.0, 55970.0 
GO:0045178 CC 6.20e-04   3/335    15/29107 D02 basal part of cell                       3077.0, 5547.0, 85440.0 
GO:0030054 CC 6.32e-04   9/335   204/29107 D02 cell junction                            1837.0, 2697.0, 4774.0, 7159.0, 8895.0, 10804.0, 10979.0, 56288.0, 117583.0 
GO:0030133 CC 7.31e-04   6/335    93/29107 D07 transport vesicle                        8082.0, 27333.0, 51226.0, 79666.0, 80763.0, 90865.0 
GO:0043235 CC 7.51e-04   9/335   209/29107 D02 receptor complex                         657.0, 658.0, 3572.0, 3709.0, 3977.0, 4915.0, 4921.0, 7049.0, 7099.0 
GO:0012505 CC 8.29e-04   7/335   131/29107 D02 endomembrane system                      8934.0, 11031.0, 56288.0, 79971.0, 81031.0, 117583.0, 154091.0 
GO:0016010 CC 9.11e-04   3/335    17/29107 D04 dystrophin-associated glycoprotein complex 6444.0, 6641.0, 8082.0 
GO:0005515 MF 6.94e-21 228/335 12418/29107 D02 protein binding                          48.0, 136.0, 183.0, 205.0, 216.0, 348.0, 361.0, 394.0, 444.0, 594.0, 596.0, 657.0, 658.0, 788.0, 1363.0, 1728.0, 1837.0, 1901.0, 1910.0, 1962.0, 1979.0, 2018.0, 2059.0, 2138.0, 2149.0, 2152.0, 2195.0, 2202.0, 2247.0, 2262.0, 2308.0, 2534.0, 2565.0, 2628.0, 2631.0, 2697.0, 2746.0, 2752.0, 2787.0, 2799.0, 3032.0, 3077.0, 3400.0, 3572.0, 3613.0, 3625.0, 3655.0, 3685.0, 3958.0, 3977.0, 3983.0, 4026.0, 4163.0, 4212.0, 4257.0, 4493.0, 4907.0, 4915.0, 4921.0, 5028.0, 5080.0, 5346.0, 5375.0, 5451.0, 5454.0, 5465.0, 5480.0, 5507.0, 5509.0, 5547.0, 5764.0, 5803.0, 6284.0, 6383.0, 6385.0, 6506.0, 6507.0, 6565.0, 6641.0, 6657.0, 6662.0, 6717.0, 7003.0, 7009.0, 7042.0, 7049.0, 7078.0, 7099.0, 7107.0, 7159.0, 7164.0, 7227.0, 7274.0, 7374.0, 7430.0, 8139.0, 8424.0, 8556.0, 8601.0, 8613.0, 8671.0, 8800.0, 8801.0, 8879.0, 8895.0, 8934.0, 8992.0, 9071.0, 9588.0, 9741.0, 9936.0, 10006.0, 10247.0, 10413.0, 10418.0, 10449.0, 10455.0, 10529.0, 10606.0, 10611.0, 10668.0, 10672.0, 10768.0, 10804.0, 10979.0, 11031.0, 11107.0, 11160.0, 11341.0, 22836.0, 22978.0, 23022.0, 23043.0, 23328.0, 23382.0, 23418.0, 23433.0, 23554.0, 23566.0, 23657.0, 23683.0, 23705.0, 25840.0, 25842.0, 26018.0, 26108.0, 26207.0, 26610.0, 27131.0, 27152.0, 27230.0, 27295.0, 27314.0, 29969.0, 50808.0, 51053.0, 53832.0, 54532.0, 54741.0, 54762.0, 54898.0, 55198.0, 55256.0, 55366.0, 55540.0, 55553.0, 55603.0, 55604.0, 55970.0, 56288.0, 56898.0, 56994.0, 57088.0, 57161.0, 57326.0, 57669.0, 57678.0, 58494.0, 63951.0, 64087.0, 64224.0, 64750.0, 65983.0, 79026.0, 79611.0, 79666.0, 79901.0, 79971.0, 80763.0, 80896.0, 81493.0, 81611.0, 81846.0, 83478.0, 83871.0, 84105.0, 84168.0, 84950.0, 85315.0, 85439.0, 85440.0, 85463.0, 90865.0, 115265.0, 116135.0, 116238.0, 117583.0, 124540.0, 126969.0, 140576.0, 157777.0, 163590.0, 167410.0, 167681.0, 202151.0, 219670.0, 219736.0, 220963.0, 221687.0, 253827.0, 284391.0, 347733.0, 374618.0, 388335.0, 388677.0, 414149.0, 440097.0, 647087.0 
GO:0030165 MF 5.49e-07   9/335    84/29107 D04 PDZ domain binding                       51.0, 1837.0, 2697.0, 2787.0, 6383.0, 6641.0, 7049.0, 23705.0, 55970.0 
GO:0035091 MF 1.57e-06   9/335    95/29107 D04 phosphatidylinositol binding             3709.0, 5286.0, 26207.0, 27131.0, 55198.0, 56288.0, 79666.0, 81846.0, 117583.0 
GO:0046332 MF 2.05e-05   6/335    49/29107 D03 SMAD binding                             657.0, 658.0, 7049.0, 10979.0, 64750.0, 202151.0 
GO:0042802 MF 2.92e-05  36/335  1495/29107 D03 identical protein binding                348.0, 596.0, 1666.0, 1728.0, 2247.0, 2534.0, 2746.0, 2752.0, 3572.0, 4257.0, 5445.0, 5454.0, 6383.0, 6385.0, 7099.0, 7159.0, 7164.0, 7430.0, 8424.0, 8671.0, 9071.0, 9588.0, 10247.0, 10606.0, 10768.0, 55198.0, 56288.0, 63951.0, 64750.0, 65983.0, 79901.0, 80896.0, 81846.0, 84105.0, 84329.0, 124540.0 
```
