## Supplementary material for "Transcriptional and genetic sex differences for schizophrenia across the dorsolateral prefrontal cortex, hippocampus, and caudate nucleus": Data S4: GO_analysis_module_green.txt

```
GO:0000398 BP 8.03e-29 48/1013   181/29107 D11 mRNA splicing, via spliceosome           988.0, 1655.0, 2483.0, 3181.0, 3190.0, 3192.0, 3550.0, 5356.0, 6426.0, 6427.0, 6428.0, 6430.0, 6434.0, 6629.0, 6632.0, 6635.0, 6636.0, 6637.0, 6936.0, 9879.0, 9939.0, 10236.0, 10283.0, 10492.0, 10772.0, 11157.0, 11193.0, 22938.0, 23398.0, 23451.0, 23517.0, 23658.0, 25949.0, 27258.0, 51163.0, 51319.0, 51340.0, 51503.0, 51639.0, 51691.0, 55110.0, 55234.0, 55660.0, 57703.0, 57721.0, 85437.0, 91746.0, 143884.0 
GO:0008380 BP 1.92e-20 38/1013   168/29107 D08 RNA splicing                             1665.0, 5511.0, 6421.0, 6427.0, 6632.0, 6636.0, 6637.0, 8487.0, 8559.0, 9295.0, 9360.0, 9406.0, 9541.0, 9584.0, 9939.0, 10150.0, 10199.0, 10284.0, 10492.0, 11157.0, 11193.0, 23435.0, 23451.0, 25962.0, 27332.0, 51319.0, 51574.0, 51747.0, 55110.0, 55234.0, 58155.0, 58517.0, 64121.0, 83989.0, 85437.0, 140890.0, 284695.0, 285672.0 
GO:0002181 BP 3.49e-20 28/1013    85/29107 D08 cytoplasmic translation                  6125.0, 6129.0, 6144.0, 6146.0, 6152.0, 6154.0, 6155.0, 6157.0, 6160.0, 6164.0, 6165.0, 6167.0, 6168.0, 6189.0, 6201.0, 6206.0, 6207.0, 6210.0, 6218.0, 6224.0, 6227.0, 6229.0, 6230.0, 6233.0, 6235.0, 9349.0, 51389.0, 200916.0 
GO:0006397 BP 1.13e-15 33/1013   172/29107 D08 mRNA processing                          1665.0, 3181.0, 5511.0, 6421.0, 6426.0, 6427.0, 6430.0, 8487.0, 8559.0, 9295.0, 9406.0, 9541.0, 9584.0, 10150.0, 10236.0, 10284.0, 10657.0, 22803.0, 23435.0, 23658.0, 25962.0, 27258.0, 51574.0, 54439.0, 58155.0, 58517.0, 64062.0, 83989.0, 116461.0, 140890.0, 201626.0, 284695.0, 285672.0 
GO:0006364 BP 2.94e-15 27/1013   116/29107 D09 rRNA processing                          2483.0, 5393.0, 6125.0, 6129.0, 6154.0, 6155.0, 6165.0, 6201.0, 6218.0, 6229.0, 6230.0, 9188.0, 9724.0, 10199.0, 11103.0, 22803.0, 22894.0, 23160.0, 23517.0, 51096.0, 51118.0, 51119.0, 51575.0, 55299.0, 84128.0, 84135.0, 113510.0 
GO:0006412 BP 4.98e-14 33/1013   195/29107 D07 translation                              6125.0, 6129.0, 6144.0, 6146.0, 6152.0, 6154.0, 6155.0, 6157.0, 6160.0, 6164.0, 6165.0, 6167.0, 6168.0, 6189.0, 6201.0, 6206.0, 6207.0, 6210.0, 6218.0, 6224.0, 6227.0, 6229.0, 6230.0, 6233.0, 6235.0, 9349.0, 9801.0, 10767.0, 10987.0, 29093.0, 51258.0, 51650.0, 64965.0 
GO:0015031 BP 1.19e-09 38/1013   357/29107 D05 protein transport                        689.0, 2060.0, 2665.0, 5867.0, 7251.0, 8723.0, 9117.0, 9135.0, 9183.0, 9525.0, 9818.0, 10015.0, 10254.0, 10640.0, 11014.0, 11345.0, 23041.0, 23317.0, 25972.0, 25978.0, 26984.0, 27252.0, 51019.0, 51026.0, 51068.0, 51501.0, 51510.0, 51668.0, 51808.0, 55297.0, 55706.0, 55763.0, 57231.0, 80184.0, 83452.0, 84376.0, 90355.0, 401548.0 
GO:0048024 BP 4.88e-09  9/1013    19/29107 D09 regulation of mRNA splicing, via spliceosome 3190.0, 6428.0, 7072.0, 9584.0, 10657.0, 10772.0, 51574.0, 57703.0, 91746.0 
GO:0006888 BP 6.28e-08 18/1013   112/29107 D06 endoplasmic reticulum to Golgi vesicle-mediated transport 1315.0, 6683.0, 8615.0, 9117.0, 9183.0, 9218.0, 10342.0, 10959.0, 11014.0, 11196.0, 22878.0, 23256.0, 26984.0, 51290.0, 55014.0, 56681.0, 83548.0, 84272.0 
GO:0043161 BP 7.33e-08 22/1013   165/29107 D09 proteasome-mediated ubiquitin-dependent protein catabolic process 329.0, 1161.0, 5516.0, 5683.0, 5701.0, 5706.0, 6477.0, 8451.0, 9861.0, 9978.0, 10210.0, 10513.0, 11059.0, 11124.0, 23291.0, 27252.0, 51185.0, 57092.0, 83737.0, 84078.0, 339745.0, 387921.0 
GO:0007049 BP 1.92e-07 30/1013   296/29107 D02 cell cycle                               382.0, 902.0, 905.0, 1452.0, 2770.0, 3192.0, 5500.0, 5898.0, 5928.0, 6477.0, 7251.0, 7803.0, 9585.0, 9994.0, 10393.0, 10771.0, 11011.0, 26060.0, 29945.0, 55183.0, 55660.0, 55781.0, 55958.0, 57092.0, 57448.0, 115426.0, 132660.0, 134359.0, 168451.0, 286053.0 
GO:0006281 BP 2.27e-07 26/1013   235/29107 D07 DNA repair                               545.0, 571.0, 988.0, 2967.0, 4361.0, 4437.0, 4869.0, 5884.0, 5965.0, 7398.0, 7507.0, 8451.0, 8930.0, 9126.0, 9320.0, 9978.0, 11201.0, 50484.0, 51111.0, 54465.0, 54537.0, 55183.0, 57551.0, 58493.0, 259282.0, 112441434.0 
GO:2000234 BP 3.26e-07  6/1013    10/29107 D08 positive regulation of rRNA processing   23160.0, 27292.0, 55127.0, 55781.0, 84128.0, 84135.0 
GO:0032508 BP 4.52e-07 13/1013    67/29107 D08 DNA duplex unwinding                     1660.0, 2963.0, 4361.0, 4683.0, 5965.0, 10973.0, 23064.0, 25913.0, 56916.0, 57697.0, 80205.0, 113510.0, 170506.0 
GO:0016567 BP 6.93e-07 39/1013   471/29107 D09 protein ubiquitination                   998.0, 6233.0, 6400.0, 6477.0, 6596.0, 7844.0, 8065.0, 8451.0, 8697.0, 9443.0, 9978.0, 10513.0, 11059.0, 11236.0, 23291.0, 25879.0, 26224.0, 26234.0, 26272.0, 27252.0, 51185.0, 51444.0, 51667.0, 54800.0, 55236.0, 55632.0, 55958.0, 57092.0, 57448.0, 57534.0, 64422.0, 80067.0, 81790.0, 83737.0, 89970.0, 115426.0, 122773.0, 223082.0, 339745.0 
GO:0051301 BP 7.76e-07 32/1013   350/29107 D02 cell division                            382.0, 905.0, 1452.0, 2770.0, 3192.0, 3796.0, 5500.0, 5885.0, 5898.0, 7013.0, 7175.0, 7251.0, 7443.0, 7756.0, 8697.0, 9126.0, 9183.0, 9184.0, 9585.0, 10393.0, 10592.0, 10600.0, 23122.0, 29945.0, 55142.0, 55660.0, 55958.0, 57448.0, 83852.0, 151246.0, 286053.0, 348235.0 
GO:0006511 BP 8.80e-07 26/1013   252/29107 D08 ubiquitin-dependent protein catabolic process 5684.0, 5701.0, 6477.0, 7337.0, 7398.0, 8697.0, 9101.0, 9320.0, 9354.0, 9736.0, 9978.0, 10210.0, 10600.0, 26235.0, 26263.0, 51667.0, 55031.0, 55236.0, 56254.0, 57448.0, 57534.0, 81847.0, 83737.0, 84196.0, 84669.0, 219333.0 
GO:0000381 BP 8.87e-07 12/1013    60/29107 D10 regulation of alternative mRNA splicing, via spliceosome 1655.0, 3192.0, 6427.0, 6434.0, 9939.0, 10150.0, 10284.0, 10657.0, 55234.0, 58517.0, 83989.0, 91746.0 
GO:0042274 BP 2.11e-06  7/1013    19/29107 D05 ribosomal small subunit biogenesis       4869.0, 6201.0, 6218.0, 6229.0, 6230.0, 55781.0, 84946.0 
GO:0006465 BP 2.44e-06  6/1013    13/29107 D07 signal peptide processing                9789.0, 28972.0, 55486.0, 60559.0, 90701.0, 196294.0 
GO:0045892 BP 2.51e-06 42/1013   548/29107 D10 negative regulation of transcription, DNA-templated 3066.0, 4087.0, 4664.0, 4863.0, 5926.0, 6418.0, 6421.0, 6427.0, 6605.0, 6879.0, 6936.0, 7541.0, 7767.0, 8804.0, 9039.0, 9044.0, 9541.0, 9774.0, 9994.0, 10284.0, 10438.0, 10657.0, 10771.0, 10951.0, 10971.0, 11059.0, 11335.0, 22938.0, 23291.0, 27250.0, 29966.0, 51193.0, 51773.0, 55031.0, 55758.0, 58487.0, 64412.0, 83852.0, 84108.0, 84864.0, 148418.0, 376940.0 
GO:0006376 BP 3.16e-06  7/1013    20/29107 D08 mRNA splice site selection               6426.0, 6430.0, 10772.0, 23064.0, 51631.0, 51747.0, 91746.0 
GO:0006974 BP 6.05e-06 24/1013   246/29107 D04 cellular response to DNA damage stimulus 545.0, 1161.0, 4361.0, 5884.0, 8451.0, 9320.0, 10210.0, 10600.0, 10951.0, 11011.0, 11335.0, 23064.0, 23517.0, 54465.0, 54840.0, 54969.0, 55031.0, 55183.0, 55236.0, 57551.0, 58493.0, 79677.0, 221443.0, 259282.0 
GO:0006357 BP 8.75e-06 90/1013  1604/29107 D10 regulation of transcription by RNA polymerase II 571.0, 902.0, 905.0, 988.0, 1655.0, 1660.0, 1876.0, 2739.0, 3146.0, 3190.0, 4087.0, 4801.0, 4848.0, 5885.0, 5926.0, 6018.0, 6605.0, 6671.0, 6879.0, 7073.0, 7541.0, 7556.0, 7581.0, 7637.0, 7695.0, 7699.0, 7733.0, 7748.0, 7767.0, 7771.0, 7913.0, 8467.0, 8804.0, 9440.0, 9443.0, 10168.0, 10284.0, 10600.0, 10773.0, 10795.0, 11168.0, 22835.0, 22926.0, 22938.0, 29079.0, 51105.0, 51193.0, 51742.0, 54014.0, 54811.0, 54816.0, 55250.0, 55279.0, 55758.0, 55892.0, 55900.0, 57336.0, 57547.0, 57677.0, 57711.0, 58486.0, 58487.0, 64710.0, 79088.0, 79230.0, 79692.0, 79800.0, 80829.0, 83744.0, 84108.0, 84333.0, 84458.0, 84503.0, 90592.0, 92140.0, 126231.0, 140612.0, 148266.0, 148268.0, 163049.0, 163087.0, 168374.0, 195828.0, 199692.0, 284323.0, 284349.0, 360023.0, 374879.0, 388566.0, 110354863.0 
GO:0000209 BP 1.06e-05 18/1013   158/29107 D10 protein polyubiquitination               329.0, 642.0, 1161.0, 7174.0, 9320.0, 9354.0, 9978.0, 10210.0, 11059.0, 23291.0, 26263.0, 26272.0, 51465.0, 54708.0, 56254.0, 83737.0, 92912.0, 387921.0 
GO:0006353 BP 1.10e-05  5/1013    10/29107 D08 DNA-templated transcription, termination 1660.0, 7270.0, 7978.0, 22803.0, 23064.0 
GO:0000724 BP 1.35e-05 12/1013    77/29107 D09 double-strand break repair via homologous recombination 4361.0, 4683.0, 5965.0, 6119.0, 6421.0, 51444.0, 64710.0, 79677.0, 80010.0, 113510.0, 286053.0, 348654.0 
GO:0030433 BP 1.35e-05 12/1013    77/29107 D10 ubiquitin-dependent ERAD pathway         821.0, 5706.0, 6400.0, 7844.0, 7993.0, 9354.0, 51439.0, 51465.0, 51528.0, 54431.0, 57003.0, 201595.0 
GO:0016925 BP 1.70e-05  8/1013    34/29107 D09 protein sumoylation                      6613.0, 10054.0, 10210.0, 26036.0, 26054.0, 57691.0, 115426.0, 286053.0 
GO:0000245 BP 2.23e-05  7/1013    26/29107 D08 spliceosomal complex assembly            6632.0, 6635.0, 6637.0, 6936.0, 8487.0, 23451.0, 51340.0 
GO:0000387 BP 2.23e-05  7/1013    26/29107 D08 spliceosomal snRNP assembly              1207.0, 6632.0, 6635.0, 6636.0, 6637.0, 8161.0, 8487.0 
GO:1901673 BP 2.27e-05  6/1013    18/29107 D10 regulation of mitotic spindle assembly   3192.0, 7175.0, 9525.0, 25978.0, 51510.0, 79598.0 
GO:0031146 BP 3.00e-05  9/1013    47/29107 D10 SCF-dependent proteasomal ubiquitin-dependent protein catabolic process 8065.0, 8451.0, 9978.0, 23291.0, 26224.0, 26234.0, 26235.0, 26272.0, 81545.0 
GO:0050821 BP 3.12e-05 19/1013   187/29107 D04 protein stabilization                    902.0, 4869.0, 6125.0, 6201.0, 6400.0, 7485.0, 7756.0, 8575.0, 9349.0, 11235.0, 23515.0, 23560.0, 23673.0, 64747.0, 64844.0, 79031.0, 79612.0, 80155.0, 83548.0 
GO:1904667 BP 3.26e-05  5/1013    12/29107 D12 negative regulation of ubiquitin protein ligase activity 6125.0, 6167.0, 6201.0, 6224.0, 9349.0 
GO:1903551 BP 4.20e-05  3/1013     3/29107 D07 regulation of extracellular exosome assembly 7251.0, 8027.0, 10015.0 
GO:0008611 BP 4.69e-05  4/1013     7/29107 D06 ether lipid biosynthetic process         5191.0, 8443.0, 8540.0, 84188.0 
GO:0017196 BP 4.69e-05  4/1013     7/29107 D10 N-terminal peptidyl-methionine acetylation 60560.0, 79612.0, 80018.0, 80155.0 
GO:0006367 BP 4.93e-05  8/1013    39/29107 D09 transcription initiation from RNA polymerase II promoter 902.0, 2958.0, 2963.0, 6873.0, 6879.0, 6882.0, 9440.0, 9443.0 
GO:0045116 BP 5.15e-05  5/1013    13/29107 D09 protein neddylation                      8883.0, 9039.0, 9978.0, 23142.0, 54165.0 
GO:0045943 BP 5.15e-05  5/1013    13/29107 D11 positive regulation of transcription by RNA polymerase I 9451.0, 23160.0, 55127.0, 84128.0, 84135.0 
GO:0010824 BP 6.06e-05  6/1013    21/29107 D07 regulation of centrosome duplication     4869.0, 9525.0, 10015.0, 25978.0, 51510.0, 348654.0 
GO:0036258 BP 6.11e-05  7/1013    30/29107 D08 multivesicular body assembly             7251.0, 8027.0, 9525.0, 10015.0, 10254.0, 25978.0, 51510.0 
GO:0000463 BP 7.79e-05  5/1013    14/29107 D11 maturation of LSU-rRNA from tricistronic rRNA transcript (SSU-rRNA, 5.8S rRNA, LSU-rRNA) 6129.0, 8886.0, 23560.0, 54680.0, 84365.0 
GO:0045047 BP 7.79e-05  5/1013    14/29107 D08 protein targeting to ER                  6729.0, 9789.0, 23480.0, 28972.0, 60559.0 
GO:0048511 BP 7.86e-05 10/1013    65/29107 D01 rhythmic process                         1655.0, 1660.0, 5562.0, 6421.0, 7337.0, 8451.0, 11335.0, 23291.0, 23435.0, 26224.0 
GO:0006999 BP 9.13e-05  4/1013     8/29107 D06 nuclear pore organization                7175.0, 53371.0, 55706.0, 55746.0 
GO:0060271 BP 1.09e-04 19/1013   205/29107 D07 cilium assembly                          989.0, 5108.0, 10096.0, 10464.0, 28981.0, 51057.0, 57539.0, 57560.0, 65250.0, 79582.0, 79770.0, 80173.0, 80184.0, 80321.0, 84140.0, 90355.0, 117177.0, 123811.0, 132320.0 
GO:0006260 BP 1.14e-04 12/1013    95/29107 D06 DNA replication                          545.0, 1660.0, 1854.0, 4673.0, 5928.0, 6119.0, 6240.0, 6418.0, 11201.0, 23595.0, 51455.0, 80010.0 
GO:0090316 BP 1.38e-04  6/1013    24/29107 D08 positive regulation of intracellular protein transport 998.0, 5108.0, 7175.0, 9585.0, 11235.0, 80184.0 
GO:0031297 BP 1.43e-04  7/1013    34/29107 D08 replication fork processing              545.0, 5111.0, 54465.0, 57697.0, 64710.0, 259282.0, 348654.0 
GO:0006406 BP 1.44e-04  8/1013    45/29107 D09 mRNA export from nucleus                 3181.0, 3267.0, 6428.0, 7175.0, 55746.0, 57122.0, 84248.0, 91746.0 
GO:0006614 BP 1.60e-04  4/1013     9/29107 D10 SRP-dependent cotranslational protein targeting to membrane 6726.0, 6729.0, 6731.0, 11231.0 
GO:0072344 BP 1.60e-04  4/1013     9/29107 D08 rescue of stalled ribosome               9147.0, 10973.0, 26046.0, 51250.0 
GO:0030490 BP 1.60e-04  5/1013    16/29107 D10 maturation of SSU-rRNA                   8780.0, 11056.0, 11157.0, 55781.0, 153443.0 
GO:0000375 BP 1.76e-04  6/1013    25/29107 D09 RNA splicing, via transesterification reactions 6434.0, 8487.0, 10199.0, 10772.0, 23451.0, 51163.0 
GO:0007186 BP 2.49e-10  3/1013   880/29107 D05 G protein-coupled receptor signaling pathway 2770.0, 59345.0, 83941.0 
GO:0035195 BP 1.18e-07  1/1013   557/29107 D10 gene silencing by miRNA                  406995.0 
GO:0050911 BP 1.33e-06  0/1013   401/29107 D05 detection of chemical stimulus involved in sensory perception of smell  
GO:0005654 CC 3.04e-85 373/1013  3805/29107 D02 nucleoplasm                              545.0, 571.0, 648.0, 902.0, 905.0, 988.0, 1147.0, 1161.0, 1207.0, 1434.0, 1525.0, 1655.0, 1660.0, 1665.0, 1810.0, 1854.0, 1876.0, 2739.0, 2803.0, 2958.0, 2963.0, 2967.0, 3066.0, 3146.0, 3176.0, 3181.0, 3190.0, 3192.0, 3281.0, 3550.0, 3646.0, 3796.0, 4087.0, 4361.0, 4437.0, 4528.0, 4664.0, 4683.0, 4691.0, 4801.0, 4848.0, 4863.0, 4869.0, 4999.0, 5111.0, 5324.0, 5356.0, 5393.0, 5500.0, 5511.0, 5520.0, 5537.0, 5562.0, 5683.0, 5684.0, 5689.0, 5701.0, 5706.0, 5781.0, 5868.0, 5884.0, 5885.0, 5926.0, 5927.0, 5928.0, 5965.0, 6119.0, 6125.0, 6154.0, 6155.0, 6160.0, 6189.0, 6198.0, 6201.0, 6206.0, 6207.0, 6210.0, 6218.0, 6224.0, 6227.0, 6229.0, 6230.0, 6233.0, 6235.0, 6342.0, 6418.0, 6421.0, 6426.0, 6427.0, 6428.0, 6430.0, 6434.0, 6596.0, 6605.0, 6613.0, 6629.0, 6632.0, 6635.0, 6636.0, 6637.0, 6671.0, 6683.0, 6873.0, 6879.0, 6882.0, 6936.0, 6996.0, 7013.0, 7072.0, 7073.0, 7155.0, 7174.0, 7175.0, 7247.0, 7257.0, 7270.0, 7398.0, 7443.0, 7507.0, 7518.0, 7541.0, 7756.0, 7767.0, 7913.0, 7993.0, 8089.0, 8125.0, 8161.0, 8451.0, 8467.0, 8487.0, 8504.0, 8548.0, 8575.0, 8661.0, 8697.0, 8819.0, 8930.0, 9044.0, 9126.0, 9184.0, 9188.0, 9295.0, 9318.0, 9320.0, 9330.0, 9349.0, 9360.0, 9406.0, 9440.0, 9443.0, 9584.0, 9585.0, 9652.0, 9774.0, 9861.0, 9879.0, 9939.0, 9978.0, 9987.0, 9994.0, 10054.0, 10137.0, 10150.0, 10199.0, 10210.0, 10236.0, 10254.0, 10283.0, 10284.0, 10329.0, 10393.0, 10438.0, 10492.0, 10513.0, 10592.0, 10600.0, 10622.0, 10657.0, 10771.0, 10772.0, 10773.0, 10845.0, 10951.0, 10973.0, 10987.0, 11056.0, 11097.0, 11103.0, 11124.0, 11157.0, 11168.0, 11193.0, 11201.0, 11260.0, 11335.0, 22803.0, 22823.0, 22894.0, 22926.0, 22936.0, 22938.0, 23064.0, 23160.0, 23243.0, 23253.0, 23283.0, 23350.0, 23398.0, 23435.0, 23451.0, 23512.0, 23515.0, 23517.0, 23560.0, 23595.0, 23658.0, 23673.0, 25879.0, 25913.0, 25949.0, 25962.0, 25983.0, 25998.0, 26054.0, 26747.0, 27247.0, 27258.0, 27292.0, 27332.0, 27347.0, 29079.0, 29080.0, 29127.0, 29945.0, 29966.0, 30836.0, 49855.0, 50484.0, 51068.0, 51076.0, 51096.0, 51111.0, 51118.0, 51119.0, 51163.0, 51193.0, 51340.0, 51397.0, 51455.0, 51496.0, 51501.0, 51503.0, 51562.0, 51574.0, 51575.0, 51637.0, 51639.0, 51667.0, 51691.0, 51692.0, 51727.0, 51742.0, 51747.0, 51773.0, 51808.0, 54014.0, 54165.0, 54433.0, 54465.0, 54556.0, 54840.0, 54881.0, 54928.0, 54951.0, 55012.0, 55013.0, 55031.0, 55037.0, 55082.0, 55110.0, 55127.0, 55164.0, 55183.0, 55193.0, 55250.0, 55297.0, 55319.0, 55520.0, 55623.0, 55660.0, 55758.0, 55781.0, 55814.0, 55892.0, 56254.0, 56902.0, 56916.0, 57092.0, 57508.0, 57665.0, 57697.0, 57703.0, 57708.0, 57721.0, 58487.0, 58493.0, 60560.0, 64121.0, 64328.0, 64412.0, 64710.0, 64924.0, 79031.0, 79072.0, 79101.0, 79647.0, 79677.0, 79692.0, 79768.0, 80010.0, 80067.0, 80205.0, 80349.0, 80829.0, 81608.0, 81847.0, 83737.0, 83852.0, 83940.0, 84108.0, 84128.0, 84135.0, 84193.0, 84196.0, 84248.0, 84265.0, 84333.0, 84365.0, 84458.0, 84864.0, 84946.0, 85313.0, 85437.0, 91746.0, 93621.0, 114799.0, 115426.0, 116461.0, 123811.0, 129831.0, 132660.0, 134359.0, 140890.0, 150678.0, 151246.0, 163087.0, 168451.0, 170506.0, 195828.0, 219333.0, 221264.0, 221443.0, 221830.0, 223082.0, 259282.0, 284695.0, 284697.0, 286053.0, 348654.0, 388566.0, 401466.0, 102157402.0 
GO:0005634 CC 4.22e-61 408/1013  5371/29107 D05 nucleus                                  34.0, 178.0, 329.0, 427.0, 545.0, 571.0, 642.0, 648.0, 665.0, 689.0, 902.0, 905.0, 988.0, 989.0, 1161.0, 1207.0, 1434.0, 1452.0, 1655.0, 1660.0, 1665.0, 1827.0, 1854.0, 1876.0, 2218.0, 2241.0, 2770.0, 2963.0, 2967.0, 3066.0, 3146.0, 3181.0, 3190.0, 3192.0, 3281.0, 3416.0, 3550.0, 3646.0, 4087.0, 4361.0, 4437.0, 4664.0, 4666.0, 4673.0, 4683.0, 4690.0, 4691.0, 4801.0, 4848.0, 4863.0, 4869.0, 4999.0, 5111.0, 5128.0, 5134.0, 5356.0, 5393.0, 5495.0, 5500.0, 5511.0, 5516.0, 5562.0, 5683.0, 5684.0, 5689.0, 5701.0, 5706.0, 5781.0, 5884.0, 5926.0, 5927.0, 5928.0, 5965.0, 6018.0, 6125.0, 6129.0, 6146.0, 6155.0, 6168.0, 6189.0, 6198.0, 6201.0, 6207.0, 6229.0, 6230.0, 6233.0, 6418.0, 6421.0, 6426.0, 6427.0, 6434.0, 6477.0, 6596.0, 6605.0, 6613.0, 6629.0, 6632.0, 6635.0, 6636.0, 6637.0, 6683.0, 6729.0, 6741.0, 6742.0, 6885.0, 6936.0, 6996.0, 7013.0, 7072.0, 7073.0, 7110.0, 7155.0, 7175.0, 7247.0, 7257.0, 7270.0, 7337.0, 7398.0, 7443.0, 7485.0, 7507.0, 7518.0, 7541.0, 7555.0, 7556.0, 7581.0, 7637.0, 7695.0, 7699.0, 7733.0, 7748.0, 7756.0, 7767.0, 7771.0, 7803.0, 7913.0, 8031.0, 8089.0, 8125.0, 8161.0, 8467.0, 8487.0, 8539.0, 8548.0, 8559.0, 8813.0, 8898.0, 8930.0, 9039.0, 9101.0, 9147.0, 9183.0, 9295.0, 9320.0, 9354.0, 9360.0, 9440.0, 9465.0, 9525.0, 9541.0, 9585.0, 9652.0, 9702.0, 9736.0, 9774.0, 9801.0, 9879.0, 9939.0, 9978.0, 9994.0, 10092.0, 10094.0, 10096.0, 10153.0, 10168.0, 10190.0, 10210.0, 10236.0, 10284.0, 10438.0, 10464.0, 10492.0, 10513.0, 10592.0, 10600.0, 10622.0, 10657.0, 10771.0, 10772.0, 10773.0, 10795.0, 10951.0, 10973.0, 10987.0, 11011.0, 11059.0, 11097.0, 11101.0, 11124.0, 11157.0, 11168.0, 11179.0, 11193.0, 11335.0, 22803.0, 22823.0, 22835.0, 22926.0, 22938.0, 23064.0, 23142.0, 23287.0, 23291.0, 23350.0, 23412.0, 23435.0, 23451.0, 23512.0, 23517.0, 23560.0, 23658.0, 23788.0, 25871.0, 25904.0, 25934.0, 25949.0, 26036.0, 26054.0, 26060.0, 26098.0, 26135.0, 26224.0, 26747.0, 27247.0, 27250.0, 27258.0, 27309.0, 27332.0, 29079.0, 29127.0, 29889.0, 29945.0, 51002.0, 51068.0, 51076.0, 51096.0, 51097.0, 51111.0, 51119.0, 51163.0, 51164.0, 51185.0, 51188.0, 51193.0, 51290.0, 51319.0, 51340.0, 51371.0, 51444.0, 51465.0, 51501.0, 51503.0, 51507.0, 51510.0, 51569.0, 51574.0, 51637.0, 51639.0, 51691.0, 51727.0, 51742.0, 51747.0, 51773.0, 51808.0, 54014.0, 54165.0, 54439.0, 54464.0, 54537.0, 54680.0, 54811.0, 54816.0, 54840.0, 54851.0, 54881.0, 54969.0, 55031.0, 55110.0, 55183.0, 55234.0, 55236.0, 55279.0, 55319.0, 55325.0, 55486.0, 55520.0, 55632.0, 55680.0, 55781.0, 55900.0, 56254.0, 56890.0, 56916.0, 57092.0, 57336.0, 57448.0, 57508.0, 57547.0, 57590.0, 57665.0, 57677.0, 57703.0, 57708.0, 57711.0, 57721.0, 57763.0, 58155.0, 58478.0, 58487.0, 58493.0, 63979.0, 64062.0, 64121.0, 64395.0, 64431.0, 64710.0, 64844.0, 64976.0, 79088.0, 79230.0, 79612.0, 79647.0, 79677.0, 79717.0, 79745.0, 79768.0, 79780.0, 79800.0, 79912.0, 80155.0, 80173.0, 80184.0, 80349.0, 80829.0, 81545.0, 81627.0, 81847.0, 83448.0, 83594.0, 83744.0, 83852.0, 83989.0, 84078.0, 84108.0, 84162.0, 84196.0, 84265.0, 84333.0, 84458.0, 84503.0, 84946.0, 85313.0, 90592.0, 91746.0, 92140.0, 92342.0, 92912.0, 94239.0, 113510.0, 115426.0, 117177.0, 118924.0, 126231.0, 128387.0, 129831.0, 132660.0, 135114.0, 140612.0, 148266.0, 148268.0, 148418.0, 150678.0, 153443.0, 163049.0, 168374.0, 168451.0, 170506.0, 170622.0, 195828.0, 199692.0, 203228.0, 219333.0, 221264.0, 221302.0, 253959.0, 284323.0, 284349.0, 284695.0, 285237.0, 286053.0, 339745.0, 360023.0, 374879.0, 375748.0, 376940.0, 388566.0, 102157402.0, 110354863.0 
GO:0005829 CC 6.49e-58 398/1013  5294/29107 D02 cytosol                                  159.0, 178.0, 262.0, 329.0, 382.0, 571.0, 642.0, 648.0, 665.0, 669.0, 689.0, 829.0, 905.0, 989.0, 998.0, 1147.0, 1207.0, 1315.0, 1434.0, 1452.0, 1655.0, 1660.0, 1933.0, 2058.0, 2060.0, 2098.0, 2107.0, 2241.0, 2585.0, 2632.0, 2665.0, 2739.0, 2803.0, 2804.0, 3176.0, 3267.0, 3281.0, 3416.0, 3422.0, 3646.0, 3796.0, 4087.0, 4361.0, 4683.0, 4690.0, 4848.0, 4869.0, 4893.0, 5049.0, 5082.0, 5108.0, 5189.0, 5191.0, 5324.0, 5393.0, 5495.0, 5500.0, 5516.0, 5520.0, 5537.0, 5562.0, 5576.0, 5683.0, 5684.0, 5689.0, 5701.0, 5706.0, 5781.0, 5805.0, 5867.0, 5868.0, 5876.0, 5885.0, 5910.0, 5926.0, 5928.0, 6059.0, 6125.0, 6129.0, 6144.0, 6146.0, 6152.0, 6154.0, 6155.0, 6157.0, 6160.0, 6164.0, 6165.0, 6167.0, 6168.0, 6189.0, 6198.0, 6201.0, 6206.0, 6207.0, 6210.0, 6218.0, 6224.0, 6227.0, 6229.0, 6230.0, 6233.0, 6235.0, 6240.0, 6342.0, 6418.0, 6421.0, 6427.0, 6430.0, 6477.0, 6632.0, 6635.0, 6636.0, 6637.0, 6643.0, 6671.0, 6683.0, 6726.0, 6729.0, 6731.0, 6767.0, 6885.0, 6897.0, 6902.0, 6936.0, 7072.0, 7110.0, 7155.0, 7174.0, 7247.0, 7251.0, 7257.0, 7270.0, 7337.0, 7398.0, 7443.0, 7518.0, 7541.0, 7555.0, 7750.0, 7812.0, 8027.0, 8065.0, 8411.0, 8443.0, 8467.0, 8476.0, 8487.0, 8504.0, 8540.0, 8575.0, 8615.0, 8661.0, 8669.0, 8697.0, 8780.0, 8790.0, 8883.0, 8894.0, 8898.0, 9039.0, 9061.0, 9101.0, 9126.0, 9140.0, 9183.0, 9184.0, 9188.0, 9218.0, 9318.0, 9320.0, 9349.0, 9360.0, 9451.0, 9465.0, 9525.0, 9559.0, 9585.0, 9652.0, 9662.0, 9702.0, 9724.0, 9736.0, 9748.0, 9859.0, 9861.0, 9939.0, 9946.0, 9978.0, 9987.0, 10015.0, 10092.0, 10094.0, 10096.0, 10142.0, 10190.0, 10196.0, 10254.0, 10284.0, 10342.0, 10380.0, 10393.0, 10478.0, 10592.0, 10605.0, 10622.0, 10640.0, 10657.0, 10671.0, 10767.0, 10772.0, 10795.0, 10806.0, 10845.0, 10935.0, 10971.0, 10973.0, 10987.0, 10988.0, 11059.0, 11097.0, 11124.0, 11157.0, 11168.0, 11196.0, 11235.0, 11260.0, 11345.0, 22878.0, 22894.0, 22926.0, 23041.0, 23122.0, 23243.0, 23253.0, 23256.0, 23287.0, 23291.0, 23317.0, 23480.0, 23560.0, 23658.0, 24138.0, 25801.0, 25879.0, 25904.0, 25917.0, 25934.0, 25962.0, 25978.0, 26046.0, 26054.0, 26060.0, 26135.0, 26224.0, 26234.0, 26235.0, 26263.0, 26272.0, 27068.0, 27247.0, 27250.0, 27252.0, 27258.0, 27292.0, 27347.0, 28962.0, 29127.0, 29945.0, 49855.0, 50484.0, 51002.0, 51076.0, 51119.0, 51164.0, 51170.0, 51185.0, 51251.0, 51371.0, 51501.0, 51510.0, 51520.0, 51562.0, 51574.0, 51611.0, 51637.0, 51667.0, 51727.0, 51735.0, 51742.0, 51808.0, 54014.0, 54165.0, 54464.0, 54465.0, 54832.0, 54851.0, 54928.0, 54951.0, 55012.0, 55014.0, 55031.0, 55037.0, 55082.0, 55142.0, 55156.0, 55164.0, 55236.0, 55250.0, 55297.0, 55520.0, 55573.0, 55632.0, 55746.0, 55758.0, 55763.0, 55773.0, 55781.0, 55862.0, 55958.0, 56890.0, 56902.0, 56985.0, 57122.0, 57231.0, 57498.0, 57534.0, 57551.0, 57590.0, 57665.0, 57703.0, 57763.0, 58478.0, 59345.0, 60560.0, 64121.0, 64328.0, 64422.0, 64844.0, 79031.0, 79101.0, 79598.0, 79612.0, 79631.0, 79657.0, 79692.0, 79717.0, 80006.0, 80018.0, 80067.0, 80143.0, 80155.0, 80184.0, 80205.0, 80321.0, 80349.0, 81545.0, 81608.0, 81847.0, 83548.0, 83594.0, 83737.0, 83852.0, 83930.0, 84078.0, 84186.0, 84196.0, 84265.0, 84376.0, 84669.0, 84864.0, 84890.0, 84946.0, 85313.0, 85437.0, 92342.0, 92912.0, 114876.0, 117177.0, 122773.0, 124808.0, 132320.0, 134359.0, 134492.0, 142891.0, 151246.0, 167153.0, 170506.0, 201626.0, 201627.0, 203228.0, 219333.0, 221264.0, 223082.0, 253260.0, 348235.0, 401466.0, 102157402.0 
GO:0005737 CC 3.32e-27 299/1013  4713/29107 D02 cytoplasm                                159.0, 178.0, 329.0, 382.0, 571.0, 642.0, 889.0, 988.0, 998.0, 1147.0, 1434.0, 1452.0, 1525.0, 1655.0, 1660.0, 1827.0, 1933.0, 2058.0, 2060.0, 2107.0, 2241.0, 2632.0, 2665.0, 2739.0, 2770.0, 2803.0, 3066.0, 3176.0, 3181.0, 3190.0, 3313.0, 3416.0, 3422.0, 3550.0, 3646.0, 3796.0, 4082.0, 4087.0, 4361.0, 4594.0, 4666.0, 4673.0, 4690.0, 4848.0, 4863.0, 4869.0, 5049.0, 5082.0, 5108.0, 5128.0, 5134.0, 5189.0, 5393.0, 5500.0, 5511.0, 5562.0, 5576.0, 5636.0, 5684.0, 5701.0, 5781.0, 5805.0, 5868.0, 5965.0, 6059.0, 6125.0, 6129.0, 6146.0, 6152.0, 6154.0, 6189.0, 6198.0, 6210.0, 6233.0, 6418.0, 6426.0, 6427.0, 6428.0, 6477.0, 6596.0, 6643.0, 6683.0, 6729.0, 6741.0, 6767.0, 6879.0, 6902.0, 7013.0, 7072.0, 7073.0, 7174.0, 7175.0, 7247.0, 7251.0, 7257.0, 7443.0, 7507.0, 7555.0, 7756.0, 7803.0, 8125.0, 8411.0, 8476.0, 8539.0, 8548.0, 8575.0, 8661.0, 8697.0, 8723.0, 8790.0, 8883.0, 8894.0, 8898.0, 9039.0, 9101.0, 9318.0, 9349.0, 9354.0, 9360.0, 9419.0, 9451.0, 9525.0, 9541.0, 9585.0, 9637.0, 9652.0, 9689.0, 9748.0, 9774.0, 9926.0, 9939.0, 9994.0, 10054.0, 10092.0, 10096.0, 10150.0, 10190.0, 10196.0, 10254.0, 10314.0, 10342.0, 10438.0, 10464.0, 10513.0, 10592.0, 10600.0, 10605.0, 10640.0, 10657.0, 10772.0, 10795.0, 10935.0, 10971.0, 10987.0, 10988.0, 11059.0, 11101.0, 11103.0, 11157.0, 11196.0, 11235.0, 11260.0, 11345.0, 22823.0, 22938.0, 23064.0, 23122.0, 23287.0, 23424.0, 23560.0, 23658.0, 25801.0, 25978.0, 25998.0, 26054.0, 26060.0, 26135.0, 26225.0, 26272.0, 27250.0, 27252.0, 27332.0, 29970.0, 50618.0, 51002.0, 51015.0, 51068.0, 51076.0, 51118.0, 51119.0, 51122.0, 51164.0, 51170.0, 51175.0, 51185.0, 51251.0, 51290.0, 51319.0, 51371.0, 51397.0, 51520.0, 51569.0, 51637.0, 51727.0, 54165.0, 54439.0, 54499.0, 54800.0, 54832.0, 54840.0, 55031.0, 55164.0, 55183.0, 55234.0, 55236.0, 55250.0, 55251.0, 55255.0, 55325.0, 55345.0, 55364.0, 55573.0, 55680.0, 55706.0, 55763.0, 55781.0, 57508.0, 57534.0, 57551.0, 57560.0, 57708.0, 58517.0, 59345.0, 60487.0, 60560.0, 63979.0, 64121.0, 64328.0, 64412.0, 64431.0, 64710.0, 64770.0, 64786.0, 79031.0, 79612.0, 79691.0, 79717.0, 79745.0, 79768.0, 80018.0, 80155.0, 80184.0, 80349.0, 80817.0, 81545.0, 81573.0, 81579.0, 81847.0, 83594.0, 83737.0, 84135.0, 84193.0, 84343.0, 84365.0, 84376.0, 84457.0, 89970.0, 90355.0, 92140.0, 94134.0, 112487.0, 115294.0, 122773.0, 123811.0, 128338.0, 129450.0, 129831.0, 134492.0, 135114.0, 150678.0, 153241.0, 163087.0, 166378.0, 170506.0, 170622.0, 201627.0, 203228.0, 219899.0, 221264.0, 221302.0, 221322.0, 222658.0, 223082.0, 253959.0, 285753.0, 339745.0, 375748.0, 494513.0, 102157402.0 
GO:0016607 CC 3.35e-23 63/1013   411/29107 D03 nuclear speck                            665.0, 988.0, 1452.0, 1665.0, 3192.0, 3550.0, 4869.0, 5324.0, 5356.0, 5511.0, 5562.0, 6421.0, 6426.0, 6427.0, 6428.0, 6430.0, 6629.0, 6729.0, 8539.0, 8559.0, 8930.0, 9295.0, 9320.0, 9360.0, 9541.0, 9584.0, 9774.0, 9879.0, 9939.0, 10210.0, 10284.0, 10772.0, 10973.0, 11193.0, 11201.0, 22938.0, 23435.0, 23451.0, 23517.0, 25949.0, 25962.0, 26235.0, 27332.0, 49855.0, 51319.0, 51340.0, 51371.0, 51501.0, 51503.0, 51631.0, 51747.0, 54439.0, 55234.0, 55660.0, 57703.0, 58517.0, 79677.0, 84248.0, 91746.0, 140890.0, 143684.0, 170506.0, 102157402.0 
GO:0005730 CC 6.53e-23 114/1013  1187/29107 D05 nucleolus                                1655.0, 1660.0, 1665.0, 2483.0, 3313.0, 3796.0, 4683.0, 4691.0, 4869.0, 5049.0, 5393.0, 5495.0, 5500.0, 5884.0, 5927.0, 5955.0, 6125.0, 6129.0, 6154.0, 6155.0, 6160.0, 6189.0, 6201.0, 6207.0, 6230.0, 6233.0, 6430.0, 6596.0, 6902.0, 6936.0, 7013.0, 7155.0, 7251.0, 7270.0, 7443.0, 7541.0, 7756.0, 7993.0, 8161.0, 8487.0, 8540.0, 8661.0, 8886.0, 9188.0, 9330.0, 9349.0, 9585.0, 9724.0, 10199.0, 10240.0, 10438.0, 10592.0, 11056.0, 11103.0, 11157.0, 22803.0, 23064.0, 23160.0, 23287.0, 23512.0, 23517.0, 23560.0, 25871.0, 25879.0, 25917.0, 25983.0, 26747.0, 27292.0, 27309.0, 29889.0, 30836.0, 51068.0, 51076.0, 51096.0, 51118.0, 51119.0, 51290.0, 51406.0, 51562.0, 51575.0, 51667.0, 51727.0, 54014.0, 54463.0, 54840.0, 54881.0, 55003.0, 55127.0, 55299.0, 55319.0, 55632.0, 56254.0, 56902.0, 64412.0, 64710.0, 64924.0, 64965.0, 64976.0, 79009.0, 79101.0, 79768.0, 80067.0, 80829.0, 84128.0, 84135.0, 84186.0, 84294.0, 84365.0, 84864.0, 92342.0, 116461.0, 221443.0, 401466.0, 677775.0 
GO:0016020 CC 3.85e-21 161/1013  2127/29107 D02 membrane                                 382.0, 813.0, 821.0, 988.0, 998.0, 1182.0, 1315.0, 1362.0, 1434.0, 1452.0, 1655.0, 1660.0, 2058.0, 2060.0, 2589.0, 2665.0, 2804.0, 3181.0, 3190.0, 3192.0, 3646.0, 3796.0, 4437.0, 4673.0, 4691.0, 4848.0, 4869.0, 4893.0, 4999.0, 5108.0, 5495.0, 5576.0, 5701.0, 5706.0, 5885.0, 5965.0, 6059.0, 6125.0, 6129.0, 6144.0, 6152.0, 6154.0, 6155.0, 6157.0, 6160.0, 6165.0, 6201.0, 6206.0, 6207.0, 6210.0, 6218.0, 6224.0, 6229.0, 6233.0, 6309.0, 6342.0, 6596.0, 6643.0, 7095.0, 8161.0, 8411.0, 8443.0, 8504.0, 8539.0, 8540.0, 8560.0, 8575.0, 8615.0, 8661.0, 8723.0, 8813.0, 8886.0, 8898.0, 9183.0, 9188.0, 9349.0, 9375.0, 9440.0, 9451.0, 9689.0, 9879.0, 9926.0, 9950.0, 10015.0, 10026.0, 10094.0, 10096.0, 10396.0, 10478.0, 10492.0, 10657.0, 10730.0, 10767.0, 10971.0, 10973.0, 11056.0, 11103.0, 11231.0, 22803.0, 22875.0, 22894.0, 22926.0, 23122.0, 23200.0, 23317.0, 23480.0, 23560.0, 23788.0, 25904.0, 25998.0, 26060.0, 26135.0, 29079.0, 29880.0, 29889.0, 29929.0, 51026.0, 51068.0, 51097.0, 51185.0, 51290.0, 51371.0, 51635.0, 54431.0, 54464.0, 54708.0, 54928.0, 55127.0, 55266.0, 55297.0, 55454.0, 55660.0, 55706.0, 55746.0, 55754.0, 55763.0, 55788.0, 56889.0, 57003.0, 57122.0, 57448.0, 57498.0, 57508.0, 57665.0, 57763.0, 64746.0, 64924.0, 79009.0, 79572.0, 80155.0, 80184.0, 81537.0, 83737.0, 83930.0, 84162.0, 84669.0, 114876.0, 115294.0, 201595.0, 255520.0, 102157402.0 
GO:0071013 CC 3.49e-20 28/1013    85/29107 D04 catalytic step 2 spliceosome             988.0, 1655.0, 2483.0, 3181.0, 3190.0, 3192.0, 5356.0, 6426.0, 6629.0, 6632.0, 6635.0, 6636.0, 6637.0, 9939.0, 10236.0, 10283.0, 10492.0, 22938.0, 23398.0, 23451.0, 23517.0, 25949.0, 27258.0, 51340.0, 51503.0, 51639.0, 55110.0, 57703.0 
GO:0022626 CC 3.75e-18 25/1013    76/29107 D06 cytosolic ribosome                       6125.0, 6129.0, 6144.0, 6146.0, 6152.0, 6154.0, 6155.0, 6157.0, 6160.0, 6164.0, 6165.0, 6167.0, 6168.0, 6189.0, 6201.0, 6206.0, 6207.0, 6210.0, 6218.0, 6224.0, 6227.0, 6229.0, 6230.0, 6233.0, 9349.0 
GO:0005813 CC 2.45e-16 61/1013   528/29107 D03 centrosome                               998.0, 1452.0, 1660.0, 2770.0, 3176.0, 3192.0, 3796.0, 4082.0, 4869.0, 4999.0, 5108.0, 5111.0, 5324.0, 5576.0, 6201.0, 6683.0, 9525.0, 9541.0, 9585.0, 9662.0, 9702.0, 9859.0, 10142.0, 10190.0, 10464.0, 10671.0, 10806.0, 23291.0, 25879.0, 28981.0, 50618.0, 51164.0, 51637.0, 51668.0, 51735.0, 51808.0, 55012.0, 55142.0, 56890.0, 57534.0, 57539.0, 57560.0, 64770.0, 79598.0, 79692.0, 80173.0, 80184.0, 80321.0, 80817.0, 84140.0, 84333.0, 84376.0, 123811.0, 132320.0, 134359.0, 153241.0, 259282.0, 285753.0, 348654.0, 375748.0, 102157402.0 
GO:0005783 CC 8.11e-15 89/1013  1042/29107 D05 endoplasmic reticulum                    665.0, 757.0, 813.0, 821.0, 1933.0, 2218.0, 4690.0, 5910.0, 5955.0, 6125.0, 6144.0, 6152.0, 6157.0, 6164.0, 6189.0, 6229.0, 6342.0, 6400.0, 6418.0, 6683.0, 6729.0, 6731.0, 7095.0, 7110.0, 7247.0, 7485.0, 7555.0, 7803.0, 7844.0, 7993.0, 8125.0, 8504.0, 8560.0, 8615.0, 8813.0, 9117.0, 9183.0, 9218.0, 9451.0, 9926.0, 10236.0, 10330.0, 10396.0, 10492.0, 10558.0, 10959.0, 11014.0, 11196.0, 11231.0, 11236.0, 22926.0, 23200.0, 23585.0, 25800.0, 29058.0, 49855.0, 51026.0, 51167.0, 51170.0, 51251.0, 51290.0, 51371.0, 51520.0, 51569.0, 51714.0, 54431.0, 54463.0, 54499.0, 54708.0, 55161.0, 55325.0, 55754.0, 55757.0, 57003.0, 57157.0, 57665.0, 58515.0, 60559.0, 79031.0, 81573.0, 83787.0, 83989.0, 84135.0, 84272.0, 92140.0, 94101.0, 142891.0, 201595.0, 201895.0 
GO:0005681 CC 3.70e-13 22/1013    90/29107 D03 spliceosomal complex                     988.0, 1207.0, 1665.0, 3181.0, 4691.0, 5511.0, 6427.0, 6434.0, 6629.0, 6635.0, 6636.0, 6637.0, 8487.0, 8539.0, 8559.0, 10236.0, 22938.0, 23451.0, 51340.0, 51503.0, 57703.0, 140890.0 
GO:0071005 CC 6.68e-12 16/1013    50/29107 D05 U2-type precatalytic spliceosome         3550.0, 6629.0, 6632.0, 6635.0, 6636.0, 6637.0, 10283.0, 11157.0, 11193.0, 23451.0, 23658.0, 27258.0, 51691.0, 55110.0, 55234.0, 57703.0 
GO:1990904 CC 2.16e-11 26/1013   153/29107 D02 ribonucleoprotein complex                1655.0, 1660.0, 2058.0, 3181.0, 3192.0, 4691.0, 4869.0, 6125.0, 6129.0, 6146.0, 6154.0, 6155.0, 6189.0, 6201.0, 6637.0, 6741.0, 7072.0, 7073.0, 7155.0, 10137.0, 10236.0, 10492.0, 51574.0, 51808.0, 79631.0, 129831.0 
GO:0005739 CC 3.78e-11 94/1013  1307/29107 D05 mitochondrion                            34.0, 38.0, 159.0, 549.0, 665.0, 1854.0, 3313.0, 3416.0, 4528.0, 4594.0, 4724.0, 5537.0, 5781.0, 5805.0, 5898.0, 5910.0, 6059.0, 6198.0, 6342.0, 6742.0, 7978.0, 8540.0, 8560.0, 8802.0, 9188.0, 9801.0, 9994.0, 10240.0, 10730.0, 10773.0, 10845.0, 10935.0, 11019.0, 23287.0, 23456.0, 23788.0, 25934.0, 25983.0, 27068.0, 27247.0, 29083.0, 29093.0, 50484.0, 51075.0, 51097.0, 51250.0, 51258.0, 51406.0, 51503.0, 51650.0, 51742.0, 54148.0, 54675.0, 54708.0, 54881.0, 55013.0, 55014.0, 55037.0, 55082.0, 55127.0, 55156.0, 55486.0, 55669.0, 55699.0, 55863.0, 56945.0, 56947.0, 57129.0, 58487.0, 63899.0, 64172.0, 64746.0, 64965.0, 64976.0, 79072.0, 79691.0, 80224.0, 83787.0, 84196.0, 85476.0, 152100.0, 166378.0, 170506.0, 196294.0, 201626.0, 219402.0, 221154.0, 221264.0, 256356.0, 374986.0, 375748.0, 493753.0, 100303755.0, 100996939.0 
GO:0071007 CC 1.44e-10 12/1013    30/29107 D05 U2-type catalytic step 2 spliceosome     988.0, 5356.0, 6629.0, 6632.0, 6635.0, 6636.0, 6637.0, 22938.0, 25949.0, 51340.0, 51503.0, 57703.0 
GO:0022627 CC 7.26e-10 13/1013    41/29107 D05 cytosolic small ribosomal subunit        6189.0, 6201.0, 6206.0, 6207.0, 6210.0, 6218.0, 6224.0, 6227.0, 6229.0, 6230.0, 6233.0, 6235.0, 54505.0 
GO:0022625 CC 5.20e-09 14/1013    56/29107 D05 cytosolic large ribosomal subunit        6125.0, 6129.0, 6144.0, 6146.0, 6152.0, 6154.0, 6155.0, 6157.0, 6160.0, 6164.0, 6165.0, 6167.0, 6168.0, 9349.0 
GO:0032991 CC 2.21e-08 52/1013   643/29107 D01 protein-containing complex               821.0, 998.0, 1161.0, 1525.0, 1660.0, 3066.0, 3192.0, 4087.0, 4869.0, 5108.0, 5576.0, 5781.0, 5928.0, 6125.0, 6201.0, 6342.0, 6418.0, 6434.0, 6605.0, 6643.0, 6767.0, 7556.0, 8504.0, 8723.0, 8883.0, 9039.0, 9135.0, 9349.0, 9465.0, 9541.0, 9584.0, 10657.0, 10935.0, 10971.0, 26747.0, 29966.0, 51026.0, 51184.0, 55757.0, 56947.0, 57498.0, 57708.0, 57763.0, 79031.0, 79598.0, 79691.0, 80184.0, 83737.0, 92342.0, 201595.0, 223082.0, 375748.0 
GO:0031901 CC 9.11e-08 22/1013   167/29107 D07 early endosome membrane                  382.0, 1182.0, 2060.0, 5867.0, 5868.0, 6643.0, 7251.0, 8027.0, 8411.0, 8417.0, 8723.0, 8898.0, 9135.0, 10254.0, 23041.0, 23161.0, 23317.0, 23673.0, 26060.0, 56674.0, 79572.0, 83737.0 
GO:0071011 CC 1.12e-07  8/1013    19/29107 D04 precatalytic spliceosome                 6632.0, 6635.0, 6637.0, 11193.0, 27258.0, 51639.0, 51691.0, 55234.0 
GO:0015935 CC 1.12e-07  8/1013    19/29107 D04 small ribosomal subunit                  4869.0, 6224.0, 6227.0, 6229.0, 6230.0, 6233.0, 6235.0, 64965.0 
GO:0035861 CC 1.91e-07 14/1013    73/29107 D03 site of double-strand break              4361.0, 4683.0, 6119.0, 7518.0, 10092.0, 10094.0, 10096.0, 51444.0, 54537.0, 55183.0, 56916.0, 58493.0, 79677.0, 112441434.0 
GO:0016604 CC 3.53e-07 31/1013   321/29107 D02 nuclear body                             648.0, 1660.0, 3796.0, 5111.0, 7013.0, 7174.0, 8161.0, 8487.0, 9443.0, 10284.0, 10622.0, 10730.0, 22938.0, 23064.0, 23398.0, 23512.0, 23595.0, 25962.0, 26224.0, 51501.0, 51520.0, 54463.0, 54928.0, 55183.0, 57092.0, 80010.0, 80155.0, 92140.0, 151246.0, 286053.0, 388566.0 
GO:0032040 CC 6.33e-07 10/1013    39/29107 D04 small-subunit processome                 6201.0, 9724.0, 10199.0, 11103.0, 25879.0, 25983.0, 51096.0, 51118.0, 55127.0, 84294.0 
GO:0000781 CC 8.12e-07 20/1013   160/29107 D03 chromosome, telomeric region             545.0, 3181.0, 4361.0, 4683.0, 4999.0, 5111.0, 5500.0, 5884.0, 6741.0, 7013.0, 10951.0, 11335.0, 23064.0, 23595.0, 25913.0, 54433.0, 55183.0, 79677.0, 170506.0, 286053.0 
GO:0005685 CC 9.85e-07  9/1013    32/29107 D05 U1 snRNP                                 6629.0, 6632.0, 6635.0, 6636.0, 6637.0, 51631.0, 51747.0, 55015.0, 55660.0 
GO:0090543 CC 2.26e-06  9/1013    35/29107 D02 Flemming body                            382.0, 5898.0, 7251.0, 9525.0, 10015.0, 29127.0, 55763.0, 57448.0, 203228.0 
GO:0031965 CC 2.36e-06 24/1013   233/29107 D04 nuclear membrane                         5108.0, 5356.0, 6683.0, 7175.0, 7767.0, 8089.0, 9218.0, 9330.0, 9818.0, 10390.0, 11097.0, 23560.0, 51096.0, 53371.0, 55183.0, 55706.0, 55746.0, 57122.0, 57508.0, 79647.0, 92140.0, 163087.0, 203228.0, 221264.0 
GO:0005789 CC 2.78e-06 63/1013   973/29107 D04 endoplasmic reticulum membrane           757.0, 813.0, 821.0, 998.0, 1315.0, 2589.0, 4893.0, 5279.0, 6233.0, 6309.0, 6400.0, 6683.0, 7485.0, 7844.0, 8560.0, 8813.0, 9117.0, 9183.0, 9218.0, 9451.0, 9789.0, 9926.0, 10026.0, 10390.0, 10558.0, 10959.0, 11014.0, 11236.0, 11345.0, 22926.0, 23256.0, 26984.0, 28972.0, 29880.0, 29929.0, 51075.0, 51109.0, 51167.0, 51290.0, 51465.0, 51528.0, 51714.0, 54708.0, 55014.0, 55161.0, 55788.0, 57665.0, 58515.0, 60559.0, 81537.0, 81573.0, 81790.0, 83787.0, 83930.0, 90701.0, 92140.0, 94101.0, 142891.0, 201895.0, 258010.0, 388650.0, 401152.0, 100996939.0 
GO:0005689 CC 3.50e-06  8/1013    28/29107 D04 U12-type spliceosomal complex            1665.0, 6632.0, 6635.0, 6636.0, 6637.0, 23451.0, 51639.0, 85437.0 
GO:0000776 CC 5.36e-06 16/1013   122/29107 D05 kinetochore                              989.0, 1452.0, 3192.0, 7175.0, 7756.0, 9183.0, 9184.0, 10671.0, 23122.0, 23291.0, 51164.0, 55746.0, 57122.0, 134492.0, 151246.0, 253635.0 
GO:0070062 CC 5.96e-06 115/1013  2169/29107 D06 extracellular exosome                    38.0, 159.0, 382.0, 427.0, 642.0, 669.0, 821.0, 829.0, 989.0, 998.0, 1362.0, 1434.0, 1655.0, 1854.0, 2098.0, 2632.0, 2665.0, 2739.0, 2770.0, 2803.0, 3176.0, 3181.0, 3190.0, 3313.0, 3416.0, 3646.0, 4082.0, 4179.0, 4691.0, 4893.0, 5049.0, 5111.0, 5134.0, 5189.0, 5276.0, 5393.0, 5412.0, 5500.0, 5576.0, 5683.0, 5684.0, 5689.0, 5706.0, 5867.0, 5868.0, 5898.0, 5910.0, 6125.0, 6146.0, 6152.0, 6154.0, 6155.0, 6160.0, 6164.0, 6165.0, 6168.0, 6189.0, 6207.0, 6210.0, 6224.0, 6230.0, 6233.0, 6235.0, 6683.0, 6742.0, 6767.0, 6897.0, 7251.0, 8411.0, 8417.0, 8476.0, 8754.0, 8804.0, 8898.0, 9349.0, 9375.0, 9525.0, 9528.0, 9748.0, 10015.0, 10092.0, 10094.0, 10096.0, 10099.0, 10396.0, 10592.0, 10767.0, 10971.0, 11059.0, 11235.0, 22875.0, 23041.0, 23317.0, 25801.0, 25978.0, 26060.0, 26135.0, 29127.0, 50618.0, 51510.0, 51727.0, 54680.0, 54832.0, 57544.0, 57551.0, 59345.0, 63979.0, 79612.0, 83737.0, 84064.0, 94239.0, 114876.0, 170506.0, 254863.0, 258010.0 
GO:0046540 CC 5.98e-06  9/1013    39/29107 D06 U4/U6 x U5 tri-snRNP complex             6632.0, 6635.0, 6636.0, 6637.0, 8559.0, 11157.0, 23658.0, 27258.0, 51691.0 
GO:0005787 CC 7.09e-06  4/1013     5/29107 D04 signal peptidase complex                 9789.0, 28972.0, 60559.0, 90701.0 
GO:0016363 CC 7.22e-06 15/1013   111/29107 D02 nuclear matrix                           1161.0, 3181.0, 3192.0, 5885.0, 6421.0, 8089.0, 9126.0, 9360.0, 11260.0, 22938.0, 23515.0, 26747.0, 55660.0, 64395.0, 284695.0 
GO:0005840 CC 8.71e-06 10/1013    51/29107 D05 ribosome                                 821.0, 4690.0, 6155.0, 6201.0, 6207.0, 6218.0, 6230.0, 9349.0, 55037.0, 200916.0 
GO:0071004 CC 1.04e-05  6/1013    16/29107 D05 U2-type prespliceosome                   6637.0, 23451.0, 51631.0, 51747.0, 55015.0, 55660.0 
GO:0005777 CC 1.69e-05 14/1013   105/29107 D06 peroxisome                               3416.0, 3422.0, 5189.0, 5191.0, 6342.0, 8443.0, 8504.0, 8540.0, 10478.0, 51015.0, 56947.0, 65084.0, 83594.0, 84188.0 
GO:0070937 CC 2.07e-05  4/1013     6/29107 D02 CRD-mediated mRNA stability complex      1660.0, 3192.0, 7812.0, 10492.0 
GO:0034715 CC 2.07e-05  4/1013     6/29107 D03 pICln-Sm protein complex                 1207.0, 6632.0, 6635.0, 6636.0 
GO:0000151 CC 2.60e-05 14/1013   109/29107 D04 ubiquitin ligase complex                 648.0, 7993.0, 9354.0, 9443.0, 10210.0, 11059.0, 23142.0, 23291.0, 26224.0, 26234.0, 26235.0, 26272.0, 54165.0, 56254.0 
GO:0034709 CC 3.26e-05  5/1013    12/29107 D05 methylosome                              1207.0, 6632.0, 6635.0, 6636.0, 6637.0 
GO:0005925 CC 3.60e-05 32/1013   418/29107 D05 focal adhesion                           382.0, 998.0, 2665.0, 3190.0, 3313.0, 4082.0, 4179.0, 4869.0, 5500.0, 5576.0, 5898.0, 6125.0, 6129.0, 6146.0, 6155.0, 6160.0, 6168.0, 6189.0, 6201.0, 6207.0, 6218.0, 6235.0, 8754.0, 9349.0, 10015.0, 10092.0, 10094.0, 10096.0, 10971.0, 22823.0, 23122.0, 51164.0 
GO:0120115 CC 4.69e-05  4/1013     7/29107 D03 Lsm2-8 complex                           11157.0, 23658.0, 27258.0, 51691.0 
GO:0016605 CC 5.43e-05 13/1013   102/29107 D03 PML body                                 545.0, 3646.0, 4361.0, 4683.0, 6613.0, 7750.0, 9994.0, 10210.0, 23515.0, 26036.0, 27252.0, 79677.0, 286053.0 
GO:0030532 CC 7.79e-05  5/1013    14/29107 D03 small nuclear ribonucleoprotein complex  6632.0, 6635.0, 6636.0, 6637.0, 11157.0 
GO:0030496 CC 1.05e-04 17/1013   171/29107 D02 midbody                                  989.0, 998.0, 2770.0, 3192.0, 6683.0, 9101.0, 9585.0, 10190.0, 10210.0, 10640.0, 27309.0, 29127.0, 51097.0, 55958.0, 57448.0, 79768.0, 80817.0 
GO:0005686 CC 1.06e-04  6/1013    23/29107 D05 U2 snRNP                                 6629.0, 6632.0, 6635.0, 6637.0, 23451.0, 51639.0 
GO:0001650 CC 1.14e-04 15/1013   140/29107 D02 fibrillar center                         5049.0, 5356.0, 6629.0, 7013.0, 8161.0, 8467.0, 8615.0, 9879.0, 23160.0, 26747.0, 54433.0, 55127.0, 84135.0, 92140.0, 223082.0 
GO:0000775 CC 1.66e-04  9/1013    58/29107 D03 chromosome, centromeric region           5516.0, 5885.0, 9126.0, 10951.0, 11335.0, 25983.0, 27309.0, 79677.0, 151246.0 
GO:0019005 CC 1.90e-04  9/1013    59/29107 D06 SCF ubiquitin ligase complex             8065.0, 9978.0, 23291.0, 26224.0, 26234.0, 26235.0, 26272.0, 55031.0, 81545.0 
GO:0005694 CC 2.08e-04 18/1013   198/29107 D05 chromosome                               545.0, 4691.0, 5885.0, 5965.0, 8886.0, 9126.0, 9188.0, 10199.0, 10771.0, 11103.0, 30836.0, 51406.0, 54537.0, 55299.0, 83852.0, 84365.0, 114799.0, 112441434.0 
GO:0034719 CC 2.21e-04  5/1013    17/29107 D03 SMN-Sm protein complex                   6632.0, 6635.0, 6636.0, 6637.0, 8487.0 
GO:0000922 CC 3.37e-04 13/1013   122/29107 D02 spindle pole                             3192.0, 3796.0, 5516.0, 5885.0, 9183.0, 9525.0, 10210.0, 51119.0, 51164.0, 57448.0, 80817.0, 134492.0, 259282.0 
GO:0005643 CC 3.57e-04  9/1013    64/29107 D03 nuclear pore                             3267.0, 7175.0, 9818.0, 11097.0, 11260.0, 55706.0, 55746.0, 57122.0, 64328.0 
GO:0005794 CC 3.76e-04 56/1013   988/29107 D05 Golgi apparatus                          382.0, 545.0, 813.0, 1182.0, 1315.0, 2218.0, 2589.0, 2803.0, 2804.0, 4893.0, 6206.0, 6882.0, 7110.0, 7257.0, 7812.0, 8548.0, 8615.0, 9375.0, 9702.0, 9950.0, 10142.0, 10329.0, 10390.0, 10396.0, 10959.0, 11196.0, 11235.0, 11345.0, 22926.0, 23122.0, 23390.0, 23443.0, 23673.0, 27252.0, 29966.0, 51290.0, 54928.0, 55012.0, 55297.0, 55632.0, 55754.0, 55773.0, 56681.0, 56900.0, 58515.0, 64746.0, 64924.0, 80018.0, 83452.0, 83548.0, 84272.0, 84333.0, 84669.0, 114805.0, 128338.0, 153339.0 
GO:0005688 CC 3.96e-04  4/1013    11/29107 D05 U6 snRNP                                 11157.0, 23658.0, 27258.0, 51691.0 
GO:0000974 CC 3.96e-04  4/1013    11/29107 D02 Prp19 complex                            988.0, 5356.0, 25949.0, 51340.0 
GO:0031464 CC 3.96e-04  4/1013    11/29107 D07 Cul4A-RING E3 ubiquitin ligase complex   1161.0, 8451.0, 9978.0, 51185.0 
GO:0005726 CC 3.99e-04  3/1013     5/29107 D02 perichromatin fibrils                    1660.0, 23435.0, 26747.0 
GO:0035061 CC 3.99e-04  3/1013     5/29107 D03 interchromatin granule                   6427.0, 23435.0, 79677.0 
GO:0005778 CC 4.02e-04  9/1013    65/29107 D07 peroxisomal membrane                     5189.0, 5191.0, 8443.0, 8504.0, 8540.0, 10478.0, 65084.0, 84188.0, 494513.0 
GO:0000228 CC 4.05e-04  8/1013    52/29107 D06 nuclear chromosome                       3192.0, 3550.0, 5393.0, 6605.0, 10592.0, 23064.0, 55193.0, 63979.0 
GO:0005801 CC 4.51e-04  9/1013    66/29107 D05 cis-Golgi network                        2218.0, 2804.0, 9950.0, 10142.0, 11014.0, 23256.0, 54463.0, 83548.0, 84376.0 
GO:0005814 CC 5.20e-04 14/1013   144/29107 D05 centriole                                3796.0, 5108.0, 9662.0, 9859.0, 10210.0, 10806.0, 56890.0, 80184.0, 80817.0, 123811.0, 132320.0, 134359.0, 153241.0, 645455.0 
GO:0000792 CC 5.63e-04  7/1013    42/29107 D03 heterochromatin                          648.0, 4999.0, 7155.0, 10951.0, 11335.0, 56916.0, 115426.0 
GO:0043596 CC 5.77e-04  4/1013    12/29107 D03 nuclear replication fork                 5111.0, 8467.0, 54465.0, 56916.0 
GO:0005687 CC 5.77e-04  4/1013    12/29107 D05 U4 snRNP                                 6632.0, 6635.0, 6636.0, 6637.0 
GO:0042788 CC 7.30e-04  6/1013    32/29107 D06 polysomal ribosome                       689.0, 1660.0, 6152.0, 6160.0, 6227.0, 6235.0 
GO:0030176 CC 1.07e-03 12/1013   121/29107 D05 integral component of endoplasmic reticulum membrane 7095.0, 7993.0, 9451.0, 22926.0, 28972.0, 54463.0, 54499.0, 55161.0, 56851.0, 57003.0, 133022.0, 142891.0 
GO:0031213 CC 1.21e-03  2/1013     2/29107 D06 RSF complex                              8467.0, 51773.0 
GO:0071540 CC 1.21e-03  2/1013     2/29107 D03 eukaryotic translation initiation factor 3 complex, eIF3e 3646.0, 8661.0 
GO:0031466 CC 1.32e-03  3/1013     7/29107 D06 Cul5-RING ubiquitin ligase complex       8065.0, 9978.0, 122773.0 
GO:0005683 CC 1.32e-03  3/1013     7/29107 D04 U7 snRNP                                 6635.0, 6636.0, 6637.0 
GO:0097431 CC 1.39e-03  6/1013    36/29107 D03 mitotic spindle pole                     3550.0, 9126.0, 9585.0, 79677.0, 79768.0, 84140.0 
GO:0031463 CC 1.39e-03  6/1013    36/29107 D06 Cul3-RING ubiquitin ligase complex       9978.0, 27252.0, 54800.0, 55958.0, 84078.0, 339745.0 
GO:0005852 CC 1.46e-03  4/1013    15/29107 D02 eukaryotic translation initiation factor 3 complex 3646.0, 8661.0, 8669.0, 10987.0 
GO:0005819 CC 1.63e-03 12/1013   127/29107 D05 spindle                                  989.0, 3796.0, 6683.0, 7013.0, 7443.0, 7756.0, 7803.0, 10951.0, 11335.0, 29127.0, 55012.0, 166378.0 
GO:0005635 CC 1.83e-03 15/1013   182/29107 D04 nuclear envelope                         665.0, 1434.0, 6240.0, 7175.0, 9818.0, 11097.0, 11124.0, 11335.0, 22926.0, 23291.0, 53371.0, 55161.0, 55706.0, 55746.0, 57122.0 
GO:0005768 CC 1.99e-03 21/1013   295/29107 D07 endosome                                 382.0, 5867.0, 5868.0, 6643.0, 6683.0, 7251.0, 8417.0, 9135.0, 9375.0, 9525.0, 9559.0, 10092.0, 25978.0, 26060.0, 54664.0, 55680.0, 57448.0, 83452.0, 83930.0, 114876.0, 203228.0 
GO:0000139 CC 1.99e-03 35/1013   587/29107 D05 Golgi membrane                           757.0, 998.0, 1182.0, 1315.0, 2589.0, 2803.0, 2804.0, 4893.0, 7110.0, 8548.0, 8615.0, 9166.0, 9528.0, 9950.0, 10329.0, 10959.0, 11014.0, 11235.0, 11345.0, 22926.0, 23256.0, 23390.0, 23443.0, 23673.0, 51026.0, 54499.0, 55454.0, 56900.0, 64746.0, 83452.0, 83548.0, 114805.0, 153339.0, 205428.0, 258010.0 
GO:0090734 CC 2.16e-03  5/1013    27/29107 D02 site of DNA damage                       8065.0, 10951.0, 11335.0, 54969.0, 221443.0 
GO:0072686 CC 2.27e-03 11/1013   115/29107 D06 mitotic spindle                          998.0, 3192.0, 7175.0, 9859.0, 23122.0, 29127.0, 51637.0, 79101.0, 79768.0, 84140.0, 134492.0 
GO:0000502 CC 2.31e-03  7/1013    53/29107 D05 proteasome complex                       5683.0, 5684.0, 5689.0, 5701.0, 5706.0, 7337.0, 9861.0 
GO:0016282 CC 2.41e-03  4/1013    17/29107 D04 eukaryotic 43S preinitiation complex     3646.0, 8661.0, 8669.0, 54505.0 
GO:0030992 CC 2.41e-03  4/1013    17/29107 D02 intraciliary transport particle B        28981.0, 51668.0, 57560.0, 80173.0 
GO:0005763 CC 2.55e-03  5/1013    28/29107 D06 mitochondrial small ribosomal subunit    10240.0, 51650.0, 56945.0, 60488.0, 64965.0 
GO:0005762 CC 2.58e-03  7/1013    54/29107 D06 mitochondrial large ribosomal subunit    9801.0, 29093.0, 51258.0, 54148.0, 57129.0, 63899.0, 64976.0 
GO:0005615 CC 1.20e-11 16/1013  1700/29107 D02 extracellular space                      427.0, 889.0, 1362.0, 2218.0, 3146.0, 3416.0, 5276.0, 6233.0, 8754.0, 8804.0, 10464.0, 51118.0, 51575.0, 203228.0, 205428.0, 406995.0 
GO:0005886 CC 3.72e-10 90/1013  4500/29107 D03 plasma membrane                          382.0, 757.0, 889.0, 905.0, 998.0, 1182.0, 1207.0, 1315.0, 1362.0, 1525.0, 2058.0, 2060.0, 2739.0, 2770.0, 2803.0, 3682.0, 4082.0, 4179.0, 4690.0, 4848.0, 4893.0, 5049.0, 5412.0, 5500.0, 5576.0, 5867.0, 5868.0, 5876.0, 5898.0, 5926.0, 6233.0, 6477.0, 6885.0, 6996.0, 7220.0, 7251.0, 7270.0, 7812.0, 8417.0, 8560.0, 8723.0, 8883.0, 9218.0, 9528.0, 10314.0, 10396.0, 10988.0, 11059.0, 11235.0, 22875.0, 23122.0, 23200.0, 23256.0, 23317.0, 24138.0, 25800.0, 25801.0, 25978.0, 26060.0, 26135.0, 29966.0, 29970.0, 50618.0, 51057.0, 51097.0, 51573.0, 51735.0, 54464.0, 55014.0, 55037.0, 55183.0, 55573.0, 55706.0, 55754.0, 55763.0, 55788.0, 57534.0, 58515.0, 60560.0, 64844.0, 79009.0, 80224.0, 81537.0, 81847.0, 83548.0, 83737.0, 84272.0, 91746.0, 223082.0, 258010.0 
GO:0005887 CC 8.34e-10 13/1013  1403/29107 D04 integral component of plasma membrane    1182.0, 1525.0, 4179.0, 7220.0, 8560.0, 9375.0, 10099.0, 10329.0, 25800.0, 64924.0, 83941.0, 142891.0, 374986.0 
GO:0005576 CC 2.82e-08 26/1013  1854/29107 D02 extracellular region                     178.0, 427.0, 813.0, 829.0, 1525.0, 2589.0, 2665.0, 3146.0, 5049.0, 5683.0, 5689.0, 5701.0, 8804.0, 9861.0, 10092.0, 23412.0, 25801.0, 26578.0, 51097.0, 64786.0, 79582.0, 80184.0, 81579.0, 89970.0, 387263.0, 387921.0 
GO:0062023 CC 2.78e-06  0/1013   374/29107 D04 collagen-containing extracellular matrix  
GO:0031012 CC 3.11e-04  0/1013   245/29107 D03 extracellular matrix                      
GO:0005515 MF 1.69e-107 771/1013 12418/29107 D02 protein binding                          98.0, 159.0, 178.0, 262.0, 329.0, 382.0, 514.0, 545.0, 571.0, 642.0, 648.0, 665.0, 669.0, 689.0, 757.0, 813.0, 821.0, 829.0, 889.0, 902.0, 905.0, 988.0, 989.0, 998.0, 1147.0, 1161.0, 1182.0, 1207.0, 1315.0, 1434.0, 1452.0, 1525.0, 1655.0, 1660.0, 1665.0, 1810.0, 1827.0, 1854.0, 1876.0, 1933.0, 2058.0, 2060.0, 2098.0, 2107.0, 2218.0, 2241.0, 2483.0, 2632.0, 2665.0, 2739.0, 2770.0, 2803.0, 2804.0, 2958.0, 2963.0, 2967.0, 3066.0, 3146.0, 3181.0, 3190.0, 3192.0, 3267.0, 3281.0, 3313.0, 3416.0, 3550.0, 3646.0, 3796.0, 4087.0, 4179.0, 4361.0, 4437.0, 4594.0, 4673.0, 4683.0, 4690.0, 4691.0, 4724.0, 4801.0, 4848.0, 4863.0, 4869.0, 4893.0, 4999.0, 5049.0, 5082.0, 5108.0, 5111.0, 5128.0, 5134.0, 5189.0, 5191.0, 5276.0, 5279.0, 5356.0, 5393.0, 5412.0, 5495.0, 5500.0, 5511.0, 5516.0, 5520.0, 5537.0, 5562.0, 5576.0, 5612.0, 5636.0, 5683.0, 5684.0, 5689.0, 5701.0, 5706.0, 5781.0, 5805.0, 5867.0, 5868.0, 5876.0, 5884.0, 5885.0, 5898.0, 5910.0, 5927.0, 5928.0, 5955.0, 5965.0, 6018.0, 6059.0, 6119.0, 6125.0, 6129.0, 6144.0, 6146.0, 6152.0, 6154.0, 6155.0, 6157.0, 6160.0, 6164.0, 6165.0, 6168.0, 6189.0, 6198.0, 6201.0, 6206.0, 6207.0, 6210.0, 6224.0, 6227.0, 6230.0, 6233.0, 6240.0, 6342.0, 6400.0, 6418.0, 6421.0, 6426.0, 6427.0, 6428.0, 6430.0, 6434.0, 6477.0, 6596.0, 6605.0, 6613.0, 6629.0, 6632.0, 6635.0, 6636.0, 6637.0, 6643.0, 6671.0, 6683.0, 6726.0, 6729.0, 6731.0, 6741.0, 6742.0, 6767.0, 6873.0, 6879.0, 6882.0, 6885.0, 6897.0, 6902.0, 6936.0, 6996.0, 7013.0, 7072.0, 7110.0, 7174.0, 7175.0, 7220.0, 7247.0, 7251.0, 7270.0, 7337.0, 7398.0, 7443.0, 7485.0, 7507.0, 7518.0, 7541.0, 7555.0, 7556.0, 7637.0, 7695.0, 7699.0, 7733.0, 7750.0, 7756.0, 7767.0, 7803.0, 7812.0, 7844.0, 7913.0, 7978.0, 7993.0, 8027.0, 8065.0, 8089.0, 8125.0, 8161.0, 8411.0, 8417.0, 8451.0, 8467.0, 8476.0, 8487.0, 8504.0, 8539.0, 8540.0, 8548.0, 8559.0, 8560.0, 8575.0, 8615.0, 8661.0, 8669.0, 8697.0, 8723.0, 8754.0, 8780.0, 8802.0, 8813.0, 8819.0, 8883.0, 8886.0, 8894.0, 8898.0, 8930.0, 9039.0, 9101.0, 9117.0, 9126.0, 9135.0, 9140.0, 9166.0, 9183.0, 9184.0, 9188.0, 9209.0, 9218.0, 9295.0, 9318.0, 9320.0, 9330.0, 9349.0, 9354.0, 9360.0, 9406.0, 9419.0, 9440.0, 9443.0, 9451.0, 9465.0, 9525.0, 9528.0, 9541.0, 9559.0, 9584.0, 9585.0, 9637.0, 9652.0, 9662.0, 9702.0, 9724.0, 9736.0, 9748.0, 9774.0, 9801.0, 9818.0, 9859.0, 9861.0, 9939.0, 9978.0, 9987.0, 9994.0, 10015.0, 10026.0, 10054.0, 10092.0, 10094.0, 10096.0, 10137.0, 10142.0, 10190.0, 10196.0, 10199.0, 10210.0, 10236.0, 10240.0, 10254.0, 10284.0, 10314.0, 10329.0, 10330.0, 10342.0, 10390.0, 10396.0, 10438.0, 10464.0, 10478.0, 10492.0, 10513.0, 10558.0, 10592.0, 10605.0, 10622.0, 10640.0, 10657.0, 10730.0, 10767.0, 10771.0, 10772.0, 10773.0, 10806.0, 10845.0, 10935.0, 10951.0, 10959.0, 10971.0, 10973.0, 10987.0, 10988.0, 11011.0, 11059.0, 11097.0, 11101.0, 11103.0, 11124.0, 11157.0, 11168.0, 11193.0, 11196.0, 11201.0, 11231.0, 11235.0, 11236.0, 11260.0, 11335.0, 11345.0, 22803.0, 22875.0, 22878.0, 22894.0, 22926.0, 22936.0, 22938.0, 23041.0, 23064.0, 23122.0, 23142.0, 23160.0, 23200.0, 23243.0, 23256.0, 23283.0, 23291.0, 23317.0, 23350.0, 23390.0, 23412.0, 23424.0, 23431.0, 23435.0, 23443.0, 23451.0, 23456.0, 23480.0, 23512.0, 23515.0, 23517.0, 23560.0, 23585.0, 23595.0, 23658.0, 23673.0, 23788.0, 24138.0, 25801.0, 25879.0, 25904.0, 25913.0, 25917.0, 25934.0, 25949.0, 25962.0, 25972.0, 25978.0, 25983.0, 26036.0, 26046.0, 26054.0, 26060.0, 26098.0, 26135.0, 26224.0, 26234.0, 26235.0, 26263.0, 26272.0, 26578.0, 26747.0, 26984.0, 27247.0, 27250.0, 27252.0, 27258.0, 27309.0, 27347.0, 28962.0, 28972.0, 28981.0, 29079.0, 29080.0, 29083.0, 29127.0, 29945.0, 29966.0, 29970.0, 30836.0, 49855.0, 50484.0, 50618.0, 51002.0, 51015.0, 51019.0, 51026.0, 51030.0, 51075.0, 51076.0, 51105.0, 51109.0, 51111.0, 51118.0, 51119.0, 51122.0, 51164.0, 51170.0, 51184.0, 51185.0, 51188.0, 51193.0, 51250.0, 51251.0, 51258.0, 51290.0, 51319.0, 51340.0, 51371.0, 51389.0, 51397.0, 51406.0, 51439.0, 51444.0, 51455.0, 51465.0, 51496.0, 51501.0, 51503.0, 51507.0, 51510.0, 51520.0, 51562.0, 51569.0, 51573.0, 51574.0, 51631.0, 51635.0, 51637.0, 51639.0, 51667.0, 51668.0, 51691.0, 51692.0, 51735.0, 51742.0, 51747.0, 51773.0, 51808.0, 53371.0, 54165.0, 54431.0, 54433.0, 54463.0, 54464.0, 54465.0, 54499.0, 54537.0, 54664.0, 54680.0, 54708.0, 54800.0, 54819.0, 54840.0, 54851.0, 54881.0, 54951.0, 54969.0, 55003.0, 55012.0, 55014.0, 55015.0, 55031.0, 55032.0, 55037.0, 55082.0, 55110.0, 55127.0, 55142.0, 55156.0, 55161.0, 55164.0, 55183.0, 55193.0, 55216.0, 55234.0, 55236.0, 55251.0, 55255.0, 55266.0, 55299.0, 55319.0, 55325.0, 55334.0, 55364.0, 55454.0, 55486.0, 55623.0, 55632.0, 55660.0, 55669.0, 55746.0, 55754.0, 55757.0, 55758.0, 55763.0, 55773.0, 55781.0, 55788.0, 55862.0, 55863.0, 55892.0, 55900.0, 56254.0, 56674.0, 56681.0, 56851.0, 56890.0, 56900.0, 56902.0, 56910.0, 56916.0, 56947.0, 57003.0, 57092.0, 57122.0, 57226.0, 57448.0, 57456.0, 57508.0, 57534.0, 57539.0, 57544.0, 57547.0, 57551.0, 57590.0, 57677.0, 57697.0, 57703.0, 57708.0, 57721.0, 57763.0, 58478.0, 58487.0, 58493.0, 58505.0, 58515.0, 58517.0, 59345.0, 60487.0, 60559.0, 60560.0, 63877.0, 63979.0, 64062.0, 64121.0, 64328.0, 64395.0, 64422.0, 64431.0, 64746.0, 64770.0, 64786.0, 64844.0, 64965.0, 64976.0, 65117.0, 79031.0, 79072.0, 79088.0, 79101.0, 79598.0, 79612.0, 79647.0, 79657.0, 79665.0, 79677.0, 79738.0, 79745.0, 79768.0, 79770.0, 79800.0, 79839.0, 79912.0, 80006.0, 80010.0, 80018.0, 80067.0, 80143.0, 80155.0, 80173.0, 80184.0, 80224.0, 80321.0, 80349.0, 80745.0, 80817.0, 81545.0, 81573.0, 81579.0, 81608.0, 81627.0, 81790.0, 81847.0, 83448.0, 83452.0, 83548.0, 83594.0, 83737.0, 83852.0, 83930.0, 83940.0, 83941.0, 83989.0, 84064.0, 84078.0, 84108.0, 84135.0, 84140.0, 84162.0, 84186.0, 84188.0, 84193.0, 84196.0, 84248.0, 84265.0, 84272.0, 84294.0, 84333.0, 84343.0, 84365.0, 84376.0, 84457.0, 84458.0, 84669.0, 84864.0, 84869.0, 84890.0, 84946.0, 85013.0, 85313.0, 85437.0, 85476.0, 90355.0, 90701.0, 91404.0, 91612.0, 91746.0, 92140.0, 92342.0, 92912.0, 93621.0, 94101.0, 112487.0, 113510.0, 114876.0, 115294.0, 115426.0, 116461.0, 117177.0, 118924.0, 119032.0, 123811.0, 124808.0, 129831.0, 132660.0, 133015.0, 133022.0, 134359.0, 134492.0, 140890.0, 143684.0, 143884.0, 148266.0, 150678.0, 151246.0, 153129.0, 153241.0, 153339.0, 153733.0, 163049.0, 163087.0, 167153.0, 168374.0, 170506.0, 170622.0, 199692.0, 200916.0, 201595.0, 201895.0, 203228.0, 219333.0, 219402.0, 219899.0, 221154.0, 221302.0, 221322.0, 221443.0, 253260.0, 253635.0, 258010.0, 259282.0, 284323.0, 284695.0, 285521.0, 285672.0, 285753.0, 286053.0, 339745.0, 348235.0, 374879.0, 374986.0, 375748.0, 401548.0, 493753.0, 645455.0, 100996939.0, 101928527.0, 102157402.0, 112441434.0 
GO:0003723 MF 4.07e-83 218/1013  1388/29107 D04 RNA binding                              689.0, 821.0, 988.0, 1207.0, 1655.0, 1660.0, 1665.0, 1854.0, 2107.0, 2483.0, 2665.0, 2804.0, 3066.0, 3146.0, 3181.0, 3190.0, 3192.0, 3267.0, 3313.0, 3646.0, 4528.0, 4673.0, 4691.0, 4869.0, 5393.0, 5511.0, 6125.0, 6129.0, 6144.0, 6146.0, 6152.0, 6154.0, 6155.0, 6157.0, 6160.0, 6164.0, 6165.0, 6167.0, 6168.0, 6189.0, 6201.0, 6206.0, 6207.0, 6210.0, 6218.0, 6224.0, 6227.0, 6229.0, 6230.0, 6233.0, 6421.0, 6426.0, 6427.0, 6428.0, 6430.0, 6434.0, 6596.0, 6605.0, 6613.0, 6632.0, 6635.0, 6636.0, 6637.0, 6726.0, 6729.0, 6731.0, 6741.0, 6742.0, 6902.0, 7072.0, 7073.0, 7175.0, 7247.0, 7257.0, 7555.0, 7756.0, 7812.0, 7913.0, 7978.0, 8125.0, 8539.0, 8575.0, 8615.0, 8661.0, 8802.0, 8886.0, 8894.0, 9188.0, 9295.0, 9349.0, 9360.0, 9406.0, 9584.0, 9689.0, 9774.0, 9879.0, 9939.0, 9987.0, 10137.0, 10150.0, 10153.0, 10199.0, 10236.0, 10240.0, 10284.0, 10438.0, 10492.0, 10605.0, 10657.0, 10772.0, 10973.0, 10988.0, 11056.0, 11097.0, 11103.0, 11157.0, 11168.0, 11193.0, 11196.0, 11231.0, 22803.0, 22894.0, 22938.0, 23064.0, 23160.0, 23283.0, 23350.0, 23435.0, 23451.0, 23515.0, 23517.0, 23560.0, 23658.0, 24138.0, 25879.0, 25917.0, 25949.0, 25962.0, 25972.0, 25983.0, 26135.0, 26747.0, 27250.0, 27258.0, 27292.0, 27332.0, 29080.0, 29093.0, 29889.0, 30836.0, 51068.0, 51096.0, 51118.0, 51119.0, 51163.0, 51250.0, 51340.0, 51406.0, 51503.0, 51574.0, 51575.0, 51631.0, 51637.0, 51639.0, 51691.0, 51692.0, 51747.0, 51808.0, 54148.0, 54433.0, 54439.0, 54464.0, 54505.0, 55037.0, 55110.0, 55127.0, 55299.0, 55345.0, 55623.0, 55660.0, 56902.0, 57003.0, 57703.0, 58155.0, 58517.0, 60488.0, 64062.0, 64710.0, 64965.0, 64976.0, 65117.0, 79009.0, 79072.0, 79665.0, 80155.0, 80745.0, 81608.0, 81627.0, 83448.0, 84128.0, 84135.0, 84186.0, 84248.0, 84294.0, 84365.0, 85313.0, 85437.0, 85476.0, 91746.0, 92140.0, 129831.0, 140890.0, 153443.0, 170506.0, 200916.0, 257415.0, 284695.0, 376940.0 
GO:0003735 MF 5.56e-19 36/1013   164/29107 D02 structural constituent of ribosome       6125.0, 6129.0, 6144.0, 6146.0, 6152.0, 6154.0, 6155.0, 6157.0, 6160.0, 6164.0, 6165.0, 6167.0, 6168.0, 6189.0, 6201.0, 6206.0, 6207.0, 6210.0, 6218.0, 6224.0, 6227.0, 6229.0, 6230.0, 6233.0, 6235.0, 9349.0, 9801.0, 10240.0, 29093.0, 51258.0, 51650.0, 56945.0, 57129.0, 60488.0, 64965.0, 200916.0 
GO:0046872 MF 1.29e-14 152/1013  2297/29107 D04 metal ion binding                        1660.0, 2967.0, 3267.0, 3422.0, 3682.0, 4087.0, 4594.0, 5134.0, 5324.0, 5500.0, 5516.0, 5537.0, 5562.0, 5612.0, 5805.0, 6018.0, 6167.0, 6168.0, 6233.0, 6671.0, 7155.0, 7257.0, 7337.0, 7507.0, 7541.0, 7556.0, 7581.0, 7695.0, 7699.0, 7733.0, 7756.0, 7767.0, 7771.0, 7844.0, 8754.0, 8780.0, 8819.0, 8894.0, 9406.0, 10150.0, 10168.0, 10196.0, 10210.0, 10380.0, 10390.0, 10730.0, 10773.0, 10795.0, 10987.0, 10988.0, 11019.0, 11097.0, 11179.0, 11196.0, 11201.0, 22803.0, 22823.0, 22835.0, 22875.0, 23512.0, 26036.0, 26747.0, 27309.0, 29083.0, 29127.0, 50484.0, 51105.0, 51111.0, 51163.0, 51167.0, 51185.0, 51193.0, 51444.0, 51455.0, 51573.0, 51668.0, 51692.0, 51773.0, 54439.0, 54556.0, 54680.0, 54811.0, 54816.0, 54840.0, 54928.0, 55012.0, 55156.0, 55279.0, 55454.0, 55520.0, 55632.0, 55680.0, 55781.0, 55892.0, 55900.0, 56254.0, 57336.0, 57547.0, 57677.0, 57711.0, 58486.0, 64062.0, 64172.0, 64412.0, 79088.0, 79230.0, 79572.0, 79691.0, 79692.0, 80224.0, 80829.0, 81627.0, 81790.0, 83744.0, 83940.0, 84064.0, 84108.0, 84333.0, 84503.0, 84864.0, 84890.0, 89970.0, 90592.0, 114805.0, 115426.0, 126231.0, 128387.0, 132660.0, 140612.0, 148266.0, 148268.0, 152100.0, 153129.0, 163049.0, 163087.0, 167153.0, 168451.0, 195828.0, 199692.0, 201595.0, 201626.0, 219333.0, 221302.0, 223082.0, 284323.0, 284349.0, 284695.0, 360023.0, 374879.0, 376940.0, 388566.0, 110354863.0 
GO:0004842 MF 1.26e-10 31/1013   230/29107 D04 ubiquitin-protein transferase activity   329.0, 1161.0, 6400.0, 6477.0, 7337.0, 7844.0, 8065.0, 8451.0, 8697.0, 9978.0, 10210.0, 11059.0, 11236.0, 23291.0, 26224.0, 26234.0, 26263.0, 26272.0, 27252.0, 29945.0, 55632.0, 55958.0, 56254.0, 57448.0, 57534.0, 80829.0, 81847.0, 83737.0, 89970.0, 92912.0, 115426.0 
GO:0003729 MF 2.20e-10 29/1013   208/29107 D05 mRNA binding                             1660.0, 3190.0, 5511.0, 6129.0, 6152.0, 6207.0, 6426.0, 6430.0, 6434.0, 6741.0, 7175.0, 7555.0, 8661.0, 8894.0, 9939.0, 10236.0, 10492.0, 10657.0, 23283.0, 23424.0, 23451.0, 51631.0, 51639.0, 51747.0, 57721.0, 58155.0, 58517.0, 84248.0, 91746.0 
GO:0016887 MF 9.87e-10 32/1013   264/29107 D07 ATP hydrolysis activity                  1655.0, 1660.0, 1665.0, 2963.0, 3313.0, 3796.0, 5189.0, 5965.0, 8467.0, 8886.0, 9188.0, 9525.0, 9585.0, 9879.0, 10396.0, 10845.0, 10973.0, 11056.0, 23200.0, 23456.0, 23517.0, 54505.0, 56916.0, 57697.0, 63979.0, 79009.0, 79572.0, 79665.0, 80205.0, 113510.0, 166378.0, 170506.0 
GO:0003677 MF 7.24e-09 68/1013   921/29107 D04 DNA binding                              545.0, 988.0, 1660.0, 2963.0, 3190.0, 3192.0, 3267.0, 4087.0, 4361.0, 4666.0, 4801.0, 5134.0, 5511.0, 5612.0, 5926.0, 5927.0, 5965.0, 6018.0, 6129.0, 6418.0, 6421.0, 6596.0, 6936.0, 6996.0, 7013.0, 7073.0, 7110.0, 7155.0, 7247.0, 7251.0, 7257.0, 7270.0, 7637.0, 7756.0, 7913.0, 8467.0, 8819.0, 8930.0, 9044.0, 9330.0, 9774.0, 9987.0, 10142.0, 10210.0, 10438.0, 10657.0, 10773.0, 10795.0, 22823.0, 23064.0, 51507.0, 51747.0, 55193.0, 55279.0, 56916.0, 58486.0, 58487.0, 79101.0, 79800.0, 80205.0, 83852.0, 84458.0, 94239.0, 113510.0, 115426.0, 168451.0, 284695.0, 375748.0 
GO:0005524 MF 1.45e-07 90/1013  1458/29107 D08 ATP binding                              545.0, 1147.0, 1182.0, 1452.0, 1655.0, 1660.0, 1665.0, 2058.0, 2241.0, 2585.0, 2963.0, 3192.0, 3313.0, 3416.0, 3796.0, 4437.0, 5128.0, 5189.0, 5562.0, 5701.0, 5706.0, 5884.0, 5965.0, 6059.0, 6198.0, 6240.0, 6596.0, 6683.0, 6885.0, 6897.0, 6996.0, 7155.0, 7443.0, 8467.0, 8476.0, 8780.0, 8886.0, 9039.0, 9044.0, 9061.0, 9126.0, 9188.0, 9451.0, 9525.0, 9585.0, 9748.0, 9778.0, 9879.0, 10054.0, 10096.0, 10396.0, 10592.0, 10730.0, 10845.0, 10973.0, 11011.0, 11056.0, 23064.0, 23200.0, 23456.0, 23517.0, 27347.0, 51465.0, 51520.0, 51727.0, 54505.0, 55236.0, 55699.0, 55781.0, 56916.0, 57551.0, 57697.0, 63979.0, 79009.0, 79572.0, 79665.0, 79677.0, 79717.0, 79738.0, 80205.0, 80224.0, 92912.0, 113510.0, 166378.0, 167153.0, 170506.0, 221264.0, 256356.0, 375748.0, 102157402.0 
GO:0043022 MF 1.74e-07 13/1013    62/29107 D04 ribosome binding                         2107.0, 6731.0, 10196.0, 26135.0, 51119.0, 54499.0, 55364.0, 57003.0, 79612.0, 79631.0, 80155.0, 219402.0, 253260.0 
GO:0048027 MF 1.93e-07  9/1013    27/29107 D06 mRNA 5'-UTR binding                      4691.0, 6125.0, 6154.0, 6189.0, 6201.0, 6207.0, 10492.0, 84294.0, 170506.0 
GO:0042802 MF 4.51e-07 90/1013  1495/29107 D03 identical protein binding                34.0, 38.0, 98.0, 262.0, 329.0, 642.0, 665.0, 989.0, 998.0, 2058.0, 2098.0, 3190.0, 3192.0, 3281.0, 3550.0, 4082.0, 4087.0, 4361.0, 4594.0, 4691.0, 5108.0, 5111.0, 5636.0, 5706.0, 5805.0, 6129.0, 6146.0, 6240.0, 6434.0, 6477.0, 6643.0, 6671.0, 6742.0, 6767.0, 6885.0, 6897.0, 7013.0, 7174.0, 7247.0, 7518.0, 8161.0, 8476.0, 8575.0, 8669.0, 8898.0, 9039.0, 9188.0, 9451.0, 9525.0, 9748.0, 9818.0, 10342.0, 10657.0, 10935.0, 10951.0, 10971.0, 11011.0, 11335.0, 22803.0, 22926.0, 23064.0, 23390.0, 23435.0, 26060.0, 26747.0, 29970.0, 50484.0, 51075.0, 51562.0, 51637.0, 53371.0, 54680.0, 55216.0, 55669.0, 56254.0, 56947.0, 58487.0, 58515.0, 64395.0, 79101.0, 79717.0, 80184.0, 80321.0, 84140.0, 84376.0, 84864.0, 123811.0, 135114.0, 285753.0, 645455.0 
GO:0003724 MF 9.10e-07 13/1013    71/29107 D04 RNA helicase activity                    1655.0, 1660.0, 1665.0, 8886.0, 9188.0, 9879.0, 11056.0, 23517.0, 54505.0, 57697.0, 79009.0, 79665.0, 170506.0 
GO:0047485 MF 9.18e-07 16/1013   107/29107 D03 protein N-terminus binding               329.0, 382.0, 2967.0, 3646.0, 4683.0, 4869.0, 6227.0, 6605.0, 6882.0, 10640.0, 10971.0, 11235.0, 23256.0, 23424.0, 51164.0, 54840.0 
GO:0000049 MF 1.08e-06 13/1013    72/29107 D05 tRNA binding                             6165.0, 6741.0, 6897.0, 9147.0, 11260.0, 24138.0, 51250.0, 55699.0, 60487.0, 63899.0, 81627.0, 112487.0, 129450.0 
GO:0003690 MF 1.92e-06 15/1013   100/29107 D05 double-stranded DNA binding              1660.0, 3146.0, 3192.0, 4087.0, 4361.0, 6996.0, 7978.0, 9126.0, 10771.0, 11168.0, 23435.0, 24138.0, 27332.0, 54840.0, 64710.0 
GO:1990948 MF 2.59e-06  5/1013     8/29107 D05 ubiquitin ligase inhibitor activity      6125.0, 6167.0, 6201.0, 6224.0, 9349.0 
GO:0003697 MF 4.56e-06 15/1013   107/29107 D05 single-stranded DNA binding              1660.0, 3146.0, 3192.0, 4437.0, 6119.0, 6742.0, 7247.0, 7257.0, 7555.0, 10592.0, 51444.0, 54840.0, 64710.0, 79677.0, 170506.0 
GO:0044877 MF 1.40e-05 30/1013   361/29107 D02 protein-containing complex binding       329.0, 1147.0, 1161.0, 3192.0, 3416.0, 4801.0, 4893.0, 5049.0, 5082.0, 5111.0, 5189.0, 5520.0, 5562.0, 6683.0, 6767.0, 7247.0, 7251.0, 7257.0, 9039.0, 9419.0, 9525.0, 9541.0, 9818.0, 9978.0, 10657.0, 23256.0, 26060.0, 29966.0, 53371.0, 59345.0 
GO:0043024 MF 1.56e-05  6/1013    17/29107 D04 ribosomal small subunit binding          4528.0, 4869.0, 6059.0, 54505.0, 55037.0, 219402.0 
GO:0003682 MF 1.78e-05 33/1013   418/29107 D02 chromatin binding                        905.0, 3066.0, 3192.0, 4087.0, 4673.0, 4869.0, 5111.0, 5562.0, 5884.0, 5885.0, 6418.0, 6421.0, 6605.0, 6742.0, 6873.0, 7155.0, 7175.0, 7270.0, 9126.0, 10592.0, 10622.0, 10951.0, 22823.0, 51111.0, 54840.0, 54969.0, 55193.0, 56254.0, 56916.0, 57697.0, 64710.0, 80173.0, 148418.0 
GO:0003713 MF 2.12e-05 22/1013   231/29107 D03 transcription coactivator activity       329.0, 1660.0, 3146.0, 4863.0, 4869.0, 5927.0, 6605.0, 6882.0, 7337.0, 8031.0, 9440.0, 9443.0, 10153.0, 10600.0, 10987.0, 22938.0, 29079.0, 51188.0, 56254.0, 64710.0, 84193.0, 92140.0 
GO:0003714 MF 2.90e-05 19/1013   186/29107 D03 transcription corepressor activity       3192.0, 3281.0, 4863.0, 6427.0, 7251.0, 8804.0, 8819.0, 9318.0, 9541.0, 9994.0, 10284.0, 10438.0, 10771.0, 22938.0, 26036.0, 55758.0, 57708.0, 84458.0, 84864.0 
GO:0003684 MF 3.87e-05 10/1013    60/29107 D05 damaged DNA binding                      3146.0, 4683.0, 5111.0, 6119.0, 6996.0, 7507.0, 11201.0, 51455.0, 54840.0, 79677.0 
GO:0016251 MF 4.04e-05  8/1013    38/29107 D02 RNA polymerase II general transcription initiation factor activity 902.0, 1810.0, 2958.0, 2963.0, 2967.0, 6873.0, 6879.0, 6882.0 
GO:0048487 MF 7.20e-05  8/1013    41/29107 D05 beta-tubulin binding                     6683.0, 6902.0, 9126.0, 11345.0, 26060.0, 29127.0, 57551.0, 80173.0 
GO:0031625 MF 7.24e-05 25/1013   296/29107 D05 ubiquitin protein ligase binding         3313.0, 4087.0, 5576.0, 5684.0, 5898.0, 6125.0, 6233.0, 6596.0, 6613.0, 7251.0, 8065.0, 8451.0, 8548.0, 8883.0, 9349.0, 9978.0, 11124.0, 11345.0, 22926.0, 51465.0, 51528.0, 56254.0, 57763.0, 79677.0, 339745.0 
GO:0043023 MF 7.79e-05  5/1013    14/29107 D04 ribosomal large subunit binding          4869.0, 9147.0, 26046.0, 51068.0, 51250.0 
GO:0042809 MF 1.13e-04  5/1013    15/29107 D07 vitamin D receptor binding               6879.0, 6882.0, 9440.0, 22938.0, 29079.0 
GO:0004518 MF 1.13e-04  5/1013    15/29107 D04 nuclease activity                        4361.0, 22803.0, 57697.0, 116461.0, 128387.0 
GO:0008022 MF 1.16e-04 18/1013   189/29107 D03 protein C-terminus binding               4361.0, 4691.0, 4863.0, 5111.0, 5189.0, 5516.0, 5562.0, 6477.0, 7155.0, 7518.0, 8089.0, 8161.0, 9525.0, 9662.0, 10935.0, 10971.0, 132320.0, 153241.0 
GO:0044547 MF 1.64e-04  3/1013     4/29107 D04 DNA topoisomerase binding                4691.0, 6426.0, 10210.0 
GO:0004534 MF 1.64e-04  3/1013     4/29107 D08 5'-3' exoribonuclease activity           22803.0, 51692.0, 54464.0 
GO:0050145 MF 1.64e-04  3/1013     4/29107 D06 nucleoside monophosphate kinase activity 51727.0, 221264.0, 102157402.0 
GO:0003678 MF 1.97e-04  8/1013    47/29107 D05 DNA helicase activity                    1660.0, 2963.0, 4361.0, 5965.0, 23064.0, 56916.0, 80205.0, 170506.0 
GO:0008094 MF 2.50e-04  7/1013    37/29107 D04 ATP-dependent activity, acting on DNA    4437.0, 5928.0, 6596.0, 8467.0, 9044.0, 56916.0, 170506.0 
GO:0000287 MF 2.71e-04 19/1013   220/29107 D05 magnesium ion binding                    159.0, 1854.0, 2770.0, 5495.0, 5636.0, 6885.0, 6996.0, 8476.0, 10054.0, 10396.0, 23200.0, 27068.0, 51251.0, 58478.0, 63979.0, 64121.0, 83594.0, 170506.0, 348654.0 
GO:0017056 MF 2.77e-04  6/1013    27/29107 D02 structural constituent of nuclear pore   7175.0, 9818.0, 53371.0, 55706.0, 55746.0, 57122.0 
GO:0003743 MF 3.53e-04  8/1013    51/29107 D06 translation initiation factor activity   3646.0, 4528.0, 8661.0, 8669.0, 8894.0, 10987.0, 54505.0, 219402.0 
GO:0003712 MF 4.27e-04 13/1013   125/29107 D02 transcription coregulator activity       1660.0, 4664.0, 4848.0, 4863.0, 8819.0, 9044.0, 9440.0, 9774.0, 11168.0, 29079.0, 51773.0, 79647.0, 92140.0 
GO:0008270 MF 4.28e-04 48/1013   814/29107 D06 zinc ion binding                         329.0, 648.0, 1362.0, 2058.0, 2739.0, 3416.0, 5876.0, 5927.0, 6235.0, 6477.0, 6596.0, 6897.0, 7555.0, 7637.0, 7748.0, 7750.0, 8411.0, 9978.0, 10314.0, 10600.0, 10771.0, 10845.0, 11193.0, 11236.0, 23287.0, 23515.0, 26046.0, 27309.0, 27332.0, 49855.0, 54708.0, 54819.0, 54969.0, 55345.0, 57534.0, 57590.0, 64844.0, 64924.0, 81847.0, 83594.0, 83852.0, 84186.0, 85437.0, 91612.0, 114799.0, 168374.0, 285672.0, 286053.0 
GO:0004930 MF 1.68e-08  2/1013   683/29107 D04 G protein-coupled receptor activity      10314.0, 83941.0 
GO:0004984 MF 1.29e-06  0/1013   399/29107 D04 olfactory receptor activity               
```
