## Supplementary material for "Transcriptional and genetic sex differences for schizophrenia across the dorsolateral prefrontal cortex, hippocampus, and caudate nucleus": Data S4: GO_analysis_module_greenyellow.txt

```
GO:0006954 BP 1.98e-27  48/487   387/29107 D04 inflammatory response                    12.0, 133.0, 301.0, 604.0, 728.0, 837.0, 958.0, 1051.0, 1116.0, 1903.0, 1969.0, 2353.0, 2357.0, 2687.0, 2919.0, 2920.0, 3339.0, 3373.0, 3428.0, 3553.0, 3554.0, 3569.0, 3576.0, 4069.0, 4086.0, 5734.0, 6279.0, 6280.0, 6347.0, 6401.0, 6556.0, 6774.0, 7057.0, 7128.0, 7132.0, 7133.0, 8639.0, 8737.0, 8809.0, 9034.0, 9261.0, 10392.0, 10758.0, 23643.0, 50848.0, 64332.0, 79155.0, 80149.0 
GO:0006955 BP 5.47e-18  33/487   291/29107 D02 immune response                          355.0, 715.0, 728.0, 1051.0, 2634.0, 2669.0, 3106.0, 3133.0, 3134.0, 3140.0, 3553.0, 3554.0, 3566.0, 3937.0, 4055.0, 4091.0, 4860.0, 5272.0, 5734.0, 6398.0, 7057.0, 7133.0, 7494.0, 8809.0, 9034.0, 9173.0, 9235.0, 10288.0, 10410.0, 10581.0, 25939.0, 57007.0, 57817.0 
GO:0071222 BP 9.77e-17  25/487   168/29107 D06 cellular response to lipopolysaccharide  19.0, 958.0, 1051.0, 2919.0, 2920.0, 3148.0, 3383.0, 3553.0, 3569.0, 3576.0, 4615.0, 5054.0, 6347.0, 7128.0, 7133.0, 7431.0, 7494.0, 7538.0, 10288.0, 22904.0, 23643.0, 57817.0, 64127.0, 79155.0, 80149.0 
GO:0001525 BP 1.04e-15  27/487   222/29107 D03 angiogenesis                             182.0, 285.0, 302.0, 388.0, 800.0, 1284.0, 1295.0, 1890.0, 2034.0, 2050.0, 2321.0, 3091.0, 3162.0, 3339.0, 3576.0, 3678.0, 3725.0, 5054.0, 6347.0, 6464.0, 7494.0, 51129.0, 51330.0, 54567.0, 57007.0, 80149.0, 81575.0 
GO:0045766 BP 1.33e-15  23/487   153/29107 D07 positive regulation of angiogenesis      133.0, 285.0, 388.0, 694.0, 728.0, 958.0, 1003.0, 1116.0, 2321.0, 3091.0, 3162.0, 3315.0, 3373.0, 3553.0, 3576.0, 4846.0, 5054.0, 5228.0, 6774.0, 7057.0, 7494.0, 51129.0, 80149.0 
GO:0045944 BP 4.54e-15  59/487  1107/29107 D11 positive regulation of transcription by RNA polymerase II 182.0, 602.0, 958.0, 1051.0, 1052.0, 1316.0, 1649.0, 1906.0, 2034.0, 2078.0, 2122.0, 2294.0, 2353.0, 3091.0, 3148.0, 3428.0, 3491.0, 3569.0, 3659.0, 3665.0, 3725.0, 3726.0, 4086.0, 4609.0, 4791.0, 4792.0, 5359.0, 5992.0, 6239.0, 6556.0, 6774.0, 6926.0, 7005.0, 7132.0, 7157.0, 7494.0, 8463.0, 8692.0, 8737.0, 9219.0, 10135.0, 22904.0, 23175.0, 23764.0, 25937.0, 26508.0, 28999.0, 29950.0, 51316.0, 54897.0, 55893.0, 57817.0, 64127.0, 64651.0, 79155.0, 80149.0, 84166.0, 85441.0, 169792.0 
GO:0007155 BP 4.80e-15  38/487   488/29107 D02 cell adhesion                            388.0, 1295.0, 1824.0, 1969.0, 2013.0, 2050.0, 2242.0, 2683.0, 3383.0, 3384.0, 3490.0, 3491.0, 3678.0, 3690.0, 3915.0, 5420.0, 5829.0, 6347.0, 6402.0, 7057.0, 7122.0, 7414.0, 7450.0, 8639.0, 8641.0, 9235.0, 9708.0, 27180.0, 51330.0, 56102.0, 56103.0, 56105.0, 56106.0, 56108.0, 56109.0, 56111.0, 57007.0, 57126.0 
GO:0006915 BP 7.29e-15  40/487   547/29107 D04 apoptotic process                        355.0, 388.0, 677.0, 728.0, 840.0, 1116.0, 2122.0, 3553.0, 3659.0, 4055.0, 4615.0, 4616.0, 4792.0, 4982.0, 5272.0, 5292.0, 5359.0, 5552.0, 6279.0, 6280.0, 7128.0, 7494.0, 8737.0, 8793.0, 8795.0, 8797.0, 8870.0, 10392.0, 10912.0, 51330.0, 54507.0, 54541.0, 55240.0, 55332.0, 64651.0, 79155.0, 80149.0, 84674.0, 84957.0, 255488.0 
GO:0032496 BP 3.93e-13  20/487   143/29107 D05 response to lipopolysaccharide           133.0, 728.0, 1906.0, 2353.0, 2687.0, 3148.0, 3553.0, 3725.0, 4091.0, 4791.0, 4846.0, 5734.0, 6279.0, 6280.0, 6401.0, 6556.0, 7056.0, 9261.0, 11213.0, 23643.0 
GO:0045087 BP 6.46e-13  34/487   461/29107 D06 innate immune response                   301.0, 710.0, 715.0, 716.0, 837.0, 1191.0, 2242.0, 2268.0, 3106.0, 3133.0, 3140.0, 3148.0, 3426.0, 3428.0, 3665.0, 3718.0, 4615.0, 6279.0, 6280.0, 6397.0, 8542.0, 10392.0, 10865.0, 23643.0, 25939.0, 51734.0, 56829.0, 57126.0, 64127.0, 83666.0, 84166.0, 85363.0, 115004.0, 151636.0 
GO:0051607 BP 7.92e-13  23/487   205/29107 D07 defense response to virus                958.0, 2633.0, 3428.0, 3569.0, 3659.0, 3665.0, 4615.0, 5359.0, 8519.0, 8692.0, 10410.0, 10581.0, 25939.0, 54541.0, 56829.0, 80149.0, 83666.0, 84166.0, 85363.0, 91607.0, 115004.0, 151636.0, 197259.0 
GO:0007165 BP 2.57e-12  53/487  1075/29107 D04 signal transduction                      133.0, 285.0, 301.0, 355.0, 728.0, 1017.0, 1192.0, 1890.0, 2034.0, 2078.0, 2357.0, 2669.0, 2919.0, 3091.0, 3491.0, 3553.0, 3566.0, 3576.0, 4055.0, 4086.0, 4615.0, 4982.0, 5175.0, 5228.0, 5329.0, 5829.0, 5880.0, 6016.0, 6347.0, 6398.0, 6452.0, 6774.0, 6781.0, 8394.0, 8614.0, 8793.0, 8797.0, 8809.0, 9052.0, 9064.0, 9173.0, 9235.0, 9322.0, 10135.0, 10288.0, 10392.0, 11186.0, 29941.0, 54567.0, 79890.0, 85360.0, 85415.0, 148932.0 
GO:0071356 BP 1.53e-11  18/487   136/29107 D06 cellular response to tumor necrosis factor 677.0, 958.0, 965.0, 1116.0, 1906.0, 2633.0, 2634.0, 3373.0, 3383.0, 3576.0, 6347.0, 7057.0, 7538.0, 8531.0, 8692.0, 8737.0, 57817.0, 80149.0 
GO:0043066 BP 5.15e-11  32/487   483/29107 D07 negative regulation of apoptotic process 301.0, 355.0, 602.0, 1026.0, 3315.0, 3491.0, 3569.0, 4057.0, 4091.0, 4170.0, 4609.0, 5272.0, 5292.0, 5329.0, 6464.0, 6926.0, 7057.0, 7157.0, 7494.0, 8737.0, 8793.0, 8870.0, 9021.0, 9531.0, 11167.0, 23564.0, 26471.0, 50515.0, 51129.0, 51316.0, 64855.0, 255488.0 
GO:0050729 BP 5.90e-11  15/487    95/29107 D07 positive regulation of inflammatory response 1051.0, 2828.0, 3553.0, 4792.0, 5054.0, 5734.0, 6279.0, 6280.0, 7052.0, 7132.0, 8692.0, 8737.0, 9173.0, 64332.0, 283131.0 
GO:0045893 BP 6.92e-11  37/487   637/29107 D10 positive regulation of transcription, DNA-templated 602.0, 1051.0, 1316.0, 1649.0, 2122.0, 2294.0, 2353.0, 3091.0, 3148.0, 3553.0, 3569.0, 3659.0, 3665.0, 3725.0, 4609.0, 4855.0, 4928.0, 5292.0, 6239.0, 6464.0, 6615.0, 6774.0, 7157.0, 7545.0, 8322.0, 8324.0, 8463.0, 9124.0, 9658.0, 11030.0, 26471.0, 54897.0, 64855.0, 83666.0, 84913.0, 85363.0, 151636.0 
GO:0071260 BP 7.34e-11  14/487    81/29107 D05 cellular response to mechanical stimulus 355.0, 958.0, 1265.0, 3553.0, 3659.0, 4055.0, 4615.0, 5734.0, 6513.0, 7132.0, 8795.0, 8797.0, 9531.0, 50848.0 
GO:0043065 BP 1.04e-10  25/487   308/29107 D07 positive regulation of apoptotic process 133.0, 355.0, 388.0, 604.0, 1191.0, 2683.0, 3162.0, 3399.0, 3491.0, 3569.0, 3725.0, 4616.0, 7052.0, 7157.0, 8737.0, 8794.0, 8795.0, 8797.0, 10912.0, 26524.0, 51330.0, 51776.0, 54507.0, 79845.0, 196527.0 
GO:0032757 BP 4.26e-10  12/487    62/29107 D08 positive regulation of interleukin-8 production 965.0, 1116.0, 1649.0, 3553.0, 3569.0, 4615.0, 5054.0, 6774.0, 8692.0, 8737.0, 10392.0, 64127.0 
GO:0071347 BP 1.46e-09  13/487    84/29107 D06 cellular response to interleukin-1       958.0, 1051.0, 1116.0, 1906.0, 2633.0, 2634.0, 3091.0, 3373.0, 3383.0, 3576.0, 6347.0, 8692.0, 80149.0 
GO:0008285 BP 4.19e-09  27/487   425/29107 D05 negative regulation of cell population proliferation 133.0, 604.0, 694.0, 1003.0, 1026.0, 2683.0, 2919.0, 3490.0, 3553.0, 3569.0, 3576.0, 3659.0, 3672.0, 4086.0, 4091.0, 4846.0, 6774.0, 7157.0, 7832.0, 8519.0, 9510.0, 26136.0, 26471.0, 54567.0, 57007.0, 64855.0, 127435.0 
GO:0098609 BP 4.70e-09  16/487   149/29107 D03 cell-cell adhesion                       301.0, 302.0, 965.0, 1003.0, 1824.0, 2294.0, 3384.0, 5175.0, 6464.0, 9124.0, 10205.0, 22918.0, 50848.0, 54751.0, 64065.0, 90952.0 
GO:0030335 BP 6.58e-09  20/487   244/29107 D07 positive regulation of cell migration    389.0, 1003.0, 1906.0, 2268.0, 2294.0, 2321.0, 3491.0, 3553.0, 5175.0, 5420.0, 6405.0, 6615.0, 6774.0, 7057.0, 7494.0, 8322.0, 11170.0, 23224.0, 64115.0, 83706.0 
GO:1902042 BP 1.34e-08   8/487    28/29107 D10 negative regulation of extrinsic apoptotic signaling pathway via death domain receptors 3148.0, 3162.0, 3383.0, 4846.0, 5054.0, 7128.0, 64114.0, 85450.0 
GO:0035633 BP 3.26e-08   8/487    31/29107 D06 maintenance of blood-brain barrier       1003.0, 3569.0, 3915.0, 5175.0, 7122.0, 7414.0, 50848.0, 90952.0 
GO:0051092 BP 4.48e-08  15/487   152/29107 D12 positive regulation of NF-kappaB transcription factor activity 958.0, 1191.0, 3383.0, 3553.0, 4057.0, 4615.0, 6279.0, 6280.0, 6774.0, 8737.0, 8809.0, 10392.0, 11213.0, 64127.0, 85363.0 
GO:0007166 BP 5.44e-08  18/487   225/29107 D05 cell surface receptor signaling pathway  301.0, 966.0, 1906.0, 2669.0, 2872.0, 3554.0, 4615.0, 5175.0, 6347.0, 8519.0, 8795.0, 10288.0, 11025.0, 23643.0, 27180.0, 51267.0, 64123.0, 197259.0 
GO:0007596 BP 8.34e-08  11/487    79/29107 D05 blood coagulation                        710.0, 966.0, 2768.0, 3690.0, 5327.0, 5329.0, 5627.0, 7056.0, 7450.0, 57834.0, 196527.0 
GO:0050830 BP 9.29e-08  12/487    98/29107 D07 defense response to Gram-positive bacterium 728.0, 1969.0, 2268.0, 2634.0, 3133.0, 3140.0, 3148.0, 3569.0, 4069.0, 4615.0, 10392.0, 64127.0 
GO:0034341 BP 9.51e-08   7/487    24/29107 D05 response to interferon-gamma             958.0, 6556.0, 8519.0, 10241.0, 10410.0, 10581.0, 29927.0 
GO:0043123 BP 1.10e-07  16/487   186/29107 D08 positive regulation of I-kappaB kinase/NF-kappaB signaling 389.0, 958.0, 3162.0, 4055.0, 4057.0, 4615.0, 6398.0, 7052.0, 7132.0, 8737.0, 8795.0, 10392.0, 10758.0, 64127.0, 79155.0, 85363.0 
GO:0007156 BP 1.44e-07  15/487   166/29107 D05 homophilic cell adhesion via plasma membrane adhesion molecules 1003.0, 1824.0, 5175.0, 5819.0, 8641.0, 9708.0, 10205.0, 56102.0, 56103.0, 56105.0, 56106.0, 56108.0, 56109.0, 56111.0, 90952.0 
GO:0032760 BP 1.62e-07  12/487   103/29107 D09 positive regulation of tumor necrosis factor production 1191.0, 3133.0, 3315.0, 3569.0, 4615.0, 6774.0, 7057.0, 8737.0, 9261.0, 10392.0, 23643.0, 64127.0 
GO:0016477 BP 1.74e-07  18/487   243/29107 D04 cell migration                           388.0, 389.0, 694.0, 1969.0, 2013.0, 2321.0, 3690.0, 3915.0, 5420.0, 6615.0, 7057.0, 7128.0, 8394.0, 8994.0, 9050.0, 55616.0, 83666.0, 85360.0 
GO:0006953 BP 1.83e-07   8/487    38/29107 D06 acute-phase response                     12.0, 1051.0, 3569.0, 3570.0, 5359.0, 6774.0, 9332.0, 57817.0 
GO:0045669 BP 1.91e-07  10/487    68/29107 D06 positive regulation of osteoblast differentiation 182.0, 1051.0, 1192.0, 3491.0, 3569.0, 3570.0, 4057.0, 4086.0, 8519.0, 25937.0 
GO:0042742 BP 2.11e-07  13/487   126/29107 D06 defense response to bacterium            602.0, 1051.0, 4069.0, 4615.0, 6279.0, 6280.0, 6464.0, 6556.0, 7132.0, 10392.0, 51316.0, 57817.0, 64127.0 
GO:0030198 BP 2.52e-07  14/487   150/29107 D05 extracellular matrix organization        602.0, 1282.0, 1284.0, 1295.0, 2294.0, 2683.0, 3491.0, 4791.0, 4982.0, 9510.0, 54507.0, 56999.0, 83716.0, 133584.0 
GO:0009615 BP 3.36e-07  12/487   110/29107 D05 response to virus                        602.0, 1191.0, 2268.0, 3315.0, 3373.0, 3665.0, 8519.0, 8692.0, 10410.0, 10581.0, 11213.0, 56829.0 
GO:1902895 BP 4.15e-07   8/487    42/29107 D12 positive regulation of pri-miRNA transcription by RNA polymerase II 2353.0, 3091.0, 3725.0, 4086.0, 4091.0, 6774.0, 7157.0, 84913.0 
GO:0055072 BP 5.13e-07   7/487    30/29107 D09 iron ion homeostasis                     1356.0, 2034.0, 2512.0, 3162.0, 4057.0, 6556.0, 55240.0 
GO:0051726 BP 5.33e-07  17/487   235/29107 D04 regulation of cell cycle                 1026.0, 1192.0, 2081.0, 2122.0, 3399.0, 3576.0, 3659.0, 3725.0, 3726.0, 4609.0, 4616.0, 6774.0, 7057.0, 7157.0, 10912.0, 11186.0, 51776.0 
GO:0001570 BP 5.71e-07   9/487    59/29107 D04 vasculogenesis                           133.0, 677.0, 1969.0, 2294.0, 3726.0, 8322.0, 8463.0, 25976.0, 57007.0 
GO:0001666 BP 8.08e-07  14/487   165/29107 D05 response to hypoxia                      133.0, 285.0, 2034.0, 3091.0, 5228.0, 5327.0, 6513.0, 6649.0, 7057.0, 8994.0, 9124.0, 51129.0, 54541.0, 81575.0 
GO:0044344 BP 8.24e-07   7/487    32/29107 D06 cellular response to fibroblast growth factor stimulus 677.0, 3373.0, 3576.0, 6347.0, 7538.0, 8692.0, 54567.0 
GO:0071456 BP 1.23e-06  12/487   124/29107 D06 cellular response to hypoxia             677.0, 1906.0, 2034.0, 3091.0, 3162.0, 3383.0, 4609.0, 6781.0, 7157.0, 8614.0, 29923.0, 114990.0 
GO:0034097 BP 1.43e-06   8/487    49/29107 D04 response to cytokine                     2353.0, 3570.0, 3725.0, 4170.0, 4791.0, 6401.0, 9180.0, 9261.0 
GO:0071407 BP 1.43e-06   8/487    49/29107 D05 cellular response to organic cyclic compound 1051.0, 2294.0, 3553.0, 4086.0, 6347.0, 6774.0, 25976.0, 64127.0 
GO:0008360 BP 1.46e-06  13/487   149/29107 D06 regulation of cell shape                 301.0, 388.0, 389.0, 2242.0, 2268.0, 3383.0, 5880.0, 6347.0, 8994.0, 9948.0, 10627.0, 50848.0, 54751.0 
GO:0008219 BP 1.93e-06   7/487    36/29107 D02 cell death                               2012.0, 2013.0, 2014.0, 3162.0, 8737.0, 9766.0, 51776.0 
GO:0071385 BP 2.22e-06   6/487    24/29107 D08 cellular response to glucocorticoid stimulus 301.0, 677.0, 1906.0, 6781.0, 7538.0, 11170.0 
GO:0010573 BP 2.60e-06   4/487     7/29107 D06 vascular endothelial growth factor production 3091.0, 3553.0, 3569.0, 3570.0 
GO:0032494 BP 2.60e-06   4/487     7/29107 D05 response to peptidoglycan                728.0, 3569.0, 4615.0, 11213.0 
GO:0042832 BP 2.88e-06   6/487    25/29107 D06 defense response to protozoan            602.0, 958.0, 2634.0, 3566.0, 4615.0, 6556.0 
GO:0007179 BP 3.00e-06  10/487    91/29107 D08 transforming growth factor beta receptor signaling pathway 1003.0, 2353.0, 2615.0, 3725.0, 4086.0, 4091.0, 5829.0, 6774.0, 7122.0, 7157.0 
GO:0006935 BP 3.22e-06  11/487   113/29107 D03 chemotaxis                               728.0, 1890.0, 2242.0, 2357.0, 2919.0, 2920.0, 3491.0, 3576.0, 5329.0, 6347.0, 9034.0 
GO:0070555 BP 3.40e-06   7/487    39/29107 D05 response to interleukin-1                301.0, 1116.0, 3553.0, 3554.0, 4615.0, 6401.0, 11213.0 
GO:0032755 BP 3.66e-06  10/487    93/29107 D08 positive regulation of interleukin-6 production 3553.0, 3569.0, 3570.0, 4615.0, 6774.0, 7494.0, 8692.0, 10288.0, 10392.0, 64127.0 
GO:0042127 BP 4.43e-06  12/487   140/29107 D04 regulation of cell population proliferation 182.0, 604.0, 1191.0, 1265.0, 2242.0, 3566.0, 3725.0, 3726.0, 4792.0, 6774.0, 50515.0, 255877.0 
GO:0019221 BP 5.13e-06  12/487   142/29107 D06 cytokine-mediated signaling pathway      3553.0, 3569.0, 3570.0, 3718.0, 6347.0, 6774.0, 7132.0, 8322.0, 9180.0, 10288.0, 11025.0, 11213.0 
GO:0032060 BP 5.14e-06   4/487     8/29107 D07 bleb assembly                            2012.0, 2013.0, 2014.0, 196527.0 
GO:0038066 BP 5.14e-06   4/487     8/29107 D08 p38MAPK cascade                          677.0, 7538.0, 9261.0, 51776.0 
GO:0008284 BP 5.56e-06  24/487   505/29107 D05 positive regulation of cell population proliferation 133.0, 1017.0, 1903.0, 1906.0, 2013.0, 2321.0, 3142.0, 3553.0, 3569.0, 3570.0, 4609.0, 5228.0, 5880.0, 6464.0, 6926.0, 7057.0, 7122.0, 7494.0, 9180.0, 10135.0, 25937.0, 29923.0, 29950.0, 51316.0 
GO:0032722 BP 5.72e-06   7/487    42/29107 D08 positive regulation of chemokine production 3091.0, 3162.0, 3566.0, 3569.0, 3570.0, 4615.0, 9173.0 
GO:0010628 BP 5.80e-06  23/487   472/29107 D06 positive regulation of gene expression   1003.0, 1191.0, 1265.0, 2615.0, 3091.0, 3399.0, 3553.0, 3569.0, 3576.0, 4086.0, 4609.0, 4615.0, 4846.0, 5272.0, 5359.0, 6556.0, 6774.0, 7122.0, 7157.0, 54567.0, 64115.0, 80149.0, 114897.0 
GO:0042771 BP 5.86e-06   6/487    28/29107 D08 intrinsic apoptotic signaling pathway in response to DNA damage by p53 class mediator 602.0, 1026.0, 3428.0, 7157.0, 26471.0, 54541.0 
GO:0007159 BP 5.86e-06   6/487    28/29107 D04 leukocyte cell-cell adhesion             3383.0, 5175.0, 6401.0, 50848.0, 57126.0, 83706.0 
GO:0048661 BP 6.92e-06   8/487    60/29107 D06 positive regulation of smooth muscle cell proliferation 1906.0, 3162.0, 3569.0, 3570.0, 4615.0, 7052.0, 7057.0, 10135.0 
GO:0045071 BP 7.89e-06   7/487    44/29107 D06 negative regulation of viral genome replication 3428.0, 4057.0, 5359.0, 8519.0, 10410.0, 10581.0, 56829.0 
GO:0070527 BP 7.89e-06   7/487    44/29107 D05 platelet aggregation                     1192.0, 3315.0, 3690.0, 7414.0, 10627.0, 83706.0, 375033.0 
GO:0050829 BP 8.57e-06   9/487    81/29107 D07 defense response to Gram-negative bacterium 3140.0, 3148.0, 3569.0, 3570.0, 4057.0, 4069.0, 5054.0, 6223.0, 6556.0 
GO:0060337 BP 9.19e-06   5/487    18/29107 D07 type I interferon signaling pathway      3665.0, 4615.0, 8519.0, 10410.0, 10581.0 
GO:0031589 BP 9.19e-06   5/487    18/29107 D03 cell-substrate adhesion                  3678.0, 3690.0, 4091.0, 7450.0, 64005.0 
GO:0006606 BP 9.48e-06   9/487    82/29107 D08 protein import into nucleus              602.0, 754.0, 1026.0, 4792.0, 4928.0, 6774.0, 7157.0, 10758.0, 29107.0 
GO:0050727 BP 1.16e-05   9/487    84/29107 D06 regulation of inflammatory response      301.0, 604.0, 837.0, 3554.0, 4615.0, 6401.0, 22904.0, 64127.0, 255877.0 
GO:0042730 BP 1.23e-05   5/487    19/29107 D09 fibrinolysis                             302.0, 710.0, 5054.0, 5327.0, 5627.0 
GO:0035329 BP 1.23e-05   5/487    19/29107 D06 hippo signaling                          7004.0, 7005.0, 8463.0, 25937.0, 26524.0 
GO:0003180 BP 1.33e-05   6/487    32/29107 D04 aortic valve morphogenesis               182.0, 4091.0, 4846.0, 6615.0, 26508.0, 54567.0 
GO:0030154 BP 1.39e-05  26/487   606/29107 D03 cell differentiation                     388.0, 1890.0, 2078.0, 2122.0, 2242.0, 2268.0, 3142.0, 3339.0, 3399.0, 4086.0, 4091.0, 4256.0, 4616.0, 4855.0, 5228.0, 7545.0, 10791.0, 10912.0, 11167.0, 28959.0, 51330.0, 51776.0, 64359.0, 64855.0, 80149.0, 81575.0 
GO:0035456 BP 1.50e-05   4/487    10/29107 D05 response to interferon-beta              5359.0, 8519.0, 10410.0, 10581.0 
GO:0023035 BP 1.50e-05   4/487    10/29107 D06 CD40 signaling pathway                   958.0, 3678.0, 10758.0, 79155.0 
GO:0035924 BP 1.61e-05   6/487    33/29107 D06 cellular response to vascular endothelial growth factor stimulus 301.0, 2081.0, 2321.0, 3315.0, 9261.0, 54567.0 
GO:0070059 BP 1.61e-05   6/487    33/29107 D07 intrinsic apoptotic signaling pathway in response to endoplasmic reticulum stress 837.0, 1051.0, 1649.0, 2081.0, 7157.0, 8795.0 
GO:0043032 BP 1.62e-05   5/487    20/29107 D07 positive regulation of macrophage activation 3566.0, 7057.0, 9173.0, 57817.0, 79155.0 
GO:0007265 BP 1.78e-05   8/487    68/29107 D07 Ras protein signal transduction          1017.0, 1026.0, 3725.0, 6016.0, 6239.0, 7157.0, 11186.0, 51196.0 
GO:0045629 BP 1.84e-05   3/487     4/29107 D13 negative regulation of T-helper 2 cell differentiation 301.0, 604.0, 3142.0 
GO:2001198 BP 1.84e-05   3/487     4/29107 D07 regulation of dendritic cell differentiation 1051.0, 3106.0, 10288.0 
GO:0036018 BP 1.84e-05   3/487     4/29107 D06 cellular response to erythropoietin      958.0, 4501.0, 4502.0 
GO:0046330 BP 1.86e-05   9/487    89/29107 D10 positive regulation of JNK cascade       3553.0, 4055.0, 4615.0, 4616.0, 8324.0, 8737.0, 10392.0, 10912.0, 64127.0 
GO:0006958 BP 1.92e-05   6/487    34/29107 D08 complement activation, classical pathway 710.0, 715.0, 716.0, 730.0, 1191.0, 3426.0 
GO:2000352 BP 1.92e-05   6/487    34/29107 D09 negative regulation of endothelial cell apoptotic process 1003.0, 3383.0, 5054.0, 7128.0, 51129.0, 79155.0 
GO:0006974 BP 1.94e-05  15/487   246/29107 D04 cellular response to DNA damage stimulus 602.0, 604.0, 1026.0, 1649.0, 3665.0, 4609.0, 7157.0, 7832.0, 9261.0, 9766.0, 25939.0, 80149.0, 91607.0, 115004.0, 151636.0 
GO:0050731 BP 2.03e-05   9/487    90/29107 D10 positive regulation of peptidyl-tyrosine phosphorylation 3383.0, 3569.0, 3570.0, 3678.0, 3690.0, 5175.0, 7157.0, 30844.0, 64127.0 
GO:0070498 BP 2.09e-05   5/487    21/29107 D07 interleukin-1-mediated signaling pathway 3553.0, 3554.0, 4615.0, 11213.0, 79155.0 
GO:0061314 BP 2.33e-05   4/487    11/29107 D07 Notch signaling involved in heart development 182.0, 6615.0, 26508.0, 54567.0 
GO:0006952 BP 2.72e-05   8/487    72/29107 D03 defense response                         3106.0, 6774.0, 6890.0, 9235.0, 10392.0, 11025.0, 51267.0, 64127.0 
GO:0033209 BP 2.79e-05   7/487    53/29107 D07 tumor necrosis factor-mediated signaling pathway 355.0, 4792.0, 7132.0, 7133.0, 7157.0, 8737.0, 10758.0 
GO:0007160 BP 2.88e-05   9/487    94/29107 D04 cell-matrix adhesion                     2013.0, 3672.0, 3690.0, 4811.0, 5829.0, 7414.0, 8515.0, 10580.0, 83706.0 
GO:0043491 BP 3.18e-05   6/487    37/29107 D06 protein kinase B signaling               677.0, 958.0, 1969.0, 3553.0, 6347.0, 375033.0 
GO:0001934 BP 3.38e-05  13/487   199/29107 D09 positive regulation of protein phosphorylation 302.0, 355.0, 958.0, 3491.0, 3553.0, 3690.0, 3985.0, 5175.0, 5228.0, 5329.0, 8737.0, 116496.0, 148932.0 
GO:0032495 BP 3.44e-05   4/487    12/29107 D06 response to muramyl dipeptide            182.0, 4792.0, 7128.0, 64127.0 
GO:0006879 BP 3.56e-05   7/487    55/29107 D10 cellular iron ion homeostasis            1356.0, 2512.0, 3091.0, 3162.0, 4609.0, 6556.0, 57817.0 
GO:0071276 BP 3.73e-05   6/487    38/29107 D06 cellular response to cadmium ion         2353.0, 3162.0, 3725.0, 4499.0, 4501.0, 4502.0 
GO:0007204 BP 4.20e-05  11/487   148/29107 D11 positive regulation of cytosolic calcium ion concentration 133.0, 728.0, 1903.0, 1906.0, 2357.0, 3710.0, 5734.0, 9034.0, 51196.0, 57007.0, 114897.0 
GO:0030593 BP 4.88e-05   8/487    78/29107 D09 neutrophil chemotaxis                    728.0, 2919.0, 2920.0, 3576.0, 3672.0, 6279.0, 6280.0, 6347.0 
GO:0001817 BP 5.04e-05   6/487    40/29107 D06 regulation of cytokine production        604.0, 4057.0, 10385.0, 10644.0, 50848.0, 255877.0 
GO:0034620 BP 5.18e-05   5/487    25/29107 D06 cellular response to unfolded protein    2081.0, 3310.0, 5770.0, 9531.0, 26353.0 
GO:0031100 BP 5.82e-05   6/487    41/29107 D04 animal organ regeneration                133.0, 285.0, 728.0, 1026.0, 5228.0, 23175.0 
GO:1900017 BP 6.32e-05   5/487    26/29107 D08 positive regulation of cytokine production involved in inflammatory response 3091.0, 3569.0, 4615.0, 6774.0, 64127.0 
GO:0030948 BP 6.78e-05   4/487    14/29107 D07 negative regulation of vascular endothelial growth factor receptor signaling pathway 4734.0, 5770.0, 64855.0, 79812.0 
GO:0010629 BP 7.25e-05  15/487   276/29107 D06 negative regulation of gene expression   1026.0, 1906.0, 3091.0, 3148.0, 3399.0, 3576.0, 7050.0, 7122.0, 8614.0, 25976.0, 26508.0, 54567.0, 80149.0, 83666.0, 84913.0 
GO:0000165 BP 7.46e-05   9/487   106/29107 D06 MAPK cascade                             677.0, 1326.0, 3553.0, 4086.0, 4609.0, 6347.0, 7538.0, 9064.0, 9261.0 
GO:0032731 BP 7.81e-05   7/487    62/29107 D09 positive regulation of interleukin-1 beta production 3315.0, 3428.0, 3569.0, 4615.0, 6774.0, 10392.0, 64127.0 
GO:0002548 BP 8.76e-05   6/487    44/29107 D07 monocyte chemotaxis                      301.0, 2321.0, 3569.0, 3570.0, 6223.0, 6347.0 
GO:0042270 BP 8.97e-05   3/487     6/29107 D10 protection from natural killer cell mediated cytotoxicity 3106.0, 3133.0, 5272.0 
GO:0042092 BP 8.97e-05   3/487     6/29107 D03 type 2 immune response                   604.0, 10758.0, 255877.0 
GO:0043619 BP 8.97e-05   3/487     6/29107 D12 regulation of transcription from RNA polymerase II promoter in response to oxidative stress 2034.0, 3091.0, 3162.0 
GO:0001765 BP 8.97e-05   3/487     6/29107 D06 membrane raft assembly                   302.0, 2013.0, 6281.0 
GO:1903142 BP 8.97e-05   3/487     6/29107 D09 positive regulation of establishment of endothelial barrier 1003.0, 7122.0, 50848.0 
GO:0036498 BP 8.97e-05   3/487     6/29107 D06 IRE1-mediated unfolded protein response  2081.0, 5770.0, 7494.0 
GO:2000556 BP 8.97e-05   3/487     6/29107 D10 positive regulation of T-helper 1 cell cytokine production 3553.0, 3554.0, 8809.0 
GO:0003184 BP 9.13e-05   4/487    15/29107 D04 pulmonary valve morphogenesis            182.0, 4091.0, 4846.0, 26508.0 
GO:0034113 BP 9.19e-05   5/487    28/29107 D04 heterotypic cell-cell adhesion           965.0, 3678.0, 3690.0, 10288.0, 64065.0 
GO:0009410 BP 9.59e-05  15/487   283/29107 D03 response to xenobiotic stimulus          123.0, 301.0, 1026.0, 2353.0, 2768.0, 3162.0, 3383.0, 3725.0, 4860.0, 4982.0, 5228.0, 6281.0, 6774.0, 7050.0, 10758.0 
GO:0032088 BP 1.16e-04   8/487    88/29107 D12 negative regulation of NF-kappaB transcription factor activity 602.0, 1649.0, 4792.0, 7128.0, 11213.0, 64127.0, 80149.0, 84166.0 
GO:0045779 BP 1.20e-04   4/487    16/29107 D07 negative regulation of bone resorption   3569.0, 4982.0, 7128.0, 57817.0 
GO:0030949 BP 1.20e-04   4/487    16/29107 D07 positive regulation of vascular endothelial growth factor receptor signaling pathway 3091.0, 3553.0, 3678.0, 3690.0 
GO:0070266 BP 1.20e-04   4/487    16/29107 D05 necroptotic process                      5836.0, 7157.0, 8737.0, 197259.0 
GO:0034605 BP 1.28e-04   6/487    47/29107 D05 cellular response to heat                1026.0, 3162.0, 3310.0, 7057.0, 9531.0, 113278.0 
GO:0007507 BP 1.37e-04  12/487   198/29107 D04 heart development                        133.0, 677.0, 840.0, 1026.0, 1906.0, 2294.0, 3399.0, 6464.0, 8572.0, 9124.0, 10758.0, 51196.0 
GO:0000122 BP 1.47e-04  31/487   890/29107 D11 negative regulation of transcription by RNA polymerase II 165.0, 604.0, 1051.0, 1649.0, 1906.0, 2294.0, 3399.0, 3428.0, 3665.0, 3725.0, 4609.0, 4855.0, 6239.0, 6615.0, 6774.0, 6913.0, 6926.0, 7050.0, 7157.0, 7538.0, 7832.0, 8531.0, 9219.0, 10865.0, 25937.0, 26508.0, 54567.0, 57817.0, 83666.0, 169792.0, 255877.0 
GO:0002230 BP 1.52e-04   5/487    31/29107 D08 positive regulation of defense response to virus by host 10758.0, 80149.0, 83666.0, 115004.0, 151636.0 
GO:0007568 BP 1.54e-04  11/487   171/29107 D02 aging                                    133.0, 710.0, 840.0, 1284.0, 2353.0, 3725.0, 4791.0, 6774.0, 7133.0, 10135.0, 57817.0 
GO:0045926 BP 1.55e-04   4/487    17/29107 D04 negative regulation of growth            3091.0, 4499.0, 4501.0, 4502.0 
GO:0002486 BP 1.55e-04   3/487     7/29107 D07 antigen processing and presentation of endogenous peptide antigen via MHC class I via ER pathway, TAP-independent 3106.0, 3133.0, 3134.0 
GO:0043297 BP 1.55e-04   3/487     7/29107 D07 apical junction assembly                 389.0, 7414.0, 9948.0 
GO:0002606 BP 1.55e-04   3/487     7/29107 D06 positive regulation of dendritic cell antigen processing and presentation 6556.0, 10392.0, 64127.0 
GO:0072540 BP 1.55e-04   3/487     7/29107 D08 T-helper 17 cell lineage commitment      3569.0, 3570.0, 6774.0 
GO:0036462 BP 1.55e-04   3/487     7/29107 D08 TRAIL-activated apoptotic signaling pathway 8794.0, 8795.0, 8797.0 
GO:0071346 BP 1.58e-04   8/487    92/29107 D06 cellular response to interferon-gamma    965.0, 1906.0, 2633.0, 2634.0, 3383.0, 6347.0, 7431.0, 55647.0 
GO:0035556 BP 1.71e-04  18/487   402/29107 D05 intracellular signal transduction        1154.0, 2872.0, 2919.0, 3162.0, 3315.0, 3576.0, 3718.0, 3937.0, 6464.0, 9021.0, 9261.0, 10392.0, 10758.0, 11213.0, 26524.0, 29941.0, 64127.0, 84166.0 
GO:1900745 BP 1.78e-04   5/487    32/29107 D10 positive regulation of p38MAPK cascade   3553.0, 4616.0, 10912.0, 80149.0, 768211.0 
GO:2000379 BP 1.78e-04   5/487    32/29107 D06 positive regulation of reactive oxygen species metabolic process 1026.0, 7057.0, 7157.0, 8737.0, 80149.0 
GO:0006357 BP 1.89e-04  47/487  1604/29107 D10 regulation of transcription by RNA polymerase II 604.0, 1051.0, 1052.0, 1316.0, 1649.0, 2034.0, 2078.0, 2122.0, 2294.0, 2353.0, 3091.0, 3142.0, 3148.0, 3659.0, 3665.0, 3725.0, 3726.0, 4086.0, 4091.0, 4609.0, 4791.0, 5992.0, 6239.0, 6615.0, 6774.0, 6913.0, 6926.0, 7004.0, 7005.0, 7050.0, 7157.0, 7545.0, 8463.0, 9124.0, 9658.0, 10865.0, 23764.0, 26508.0, 28999.0, 55893.0, 64651.0, 79155.0, 79973.0, 84913.0, 169792.0, 255877.0, 389136.0 
GO:0006826 BP 1.97e-04   4/487    18/29107 D08 iron ion transport                       1356.0, 2512.0, 4057.0, 6556.0 
GO:2001244 BP 2.07e-04   5/487    33/29107 D09 positive regulation of intrinsic apoptotic signaling pathway 1649.0, 6279.0, 6280.0, 7157.0, 26471.0 
GO:0071479 BP 2.07e-04   5/487    33/29107 D06 cellular response to ionizing radiation  388.0, 1026.0, 3428.0, 7157.0, 10135.0 
GO:0001818 BP 2.07e-04   5/487    33/29107 D07 negative regulation of cytokine production 2615.0, 5552.0, 5734.0, 6556.0, 10385.0 
GO:0016525 BP 2.19e-04   9/487   122/29107 D08 negative regulation of angiogenesis      285.0, 1284.0, 1969.0, 2828.0, 3339.0, 7057.0, 7122.0, 9510.0, 64855.0 
GO:0046718 BP 2.28e-04   8/487    97/29107 D06 viral entry into host cell               1969.0, 3383.0, 3678.0, 3690.0, 5359.0, 6520.0, 8692.0, 50848.0 
GO:0010811 BP 2.39e-04   5/487    34/29107 D06 positive regulation of cell-substrate adhesion 1295.0, 2294.0, 3491.0, 4811.0, 133584.0 
GO:0050871 BP 2.45e-04   3/487     8/29107 D08 positive regulation of B cell activation 3569.0, 64127.0, 79155.0 
GO:0032835 BP 2.45e-04   3/487     8/29107 D03 glomerulus development                   25937.0, 26508.0, 51196.0 
GO:0002474 BP 2.45e-04   3/487     8/29107 D04 antigen processing and presentation of peptide antigen via MHC class I 3133.0, 3134.0, 3140.0 
GO:0010544 BP 2.45e-04   3/487     8/29107 D09 negative regulation of platelet activation 4846.0, 7056.0, 114897.0 
GO:0002237 BP 2.45e-04   3/487     8/29107 D04 response to molecule of bacterial origin 2920.0, 3576.0, 7128.0 
GO:0002467 BP 2.45e-04   3/487     8/29107 D05 germinal center formation                602.0, 604.0, 4791.0 
GO:0071493 BP 2.45e-04   3/487     8/29107 D08 cellular response to UV-B                1026.0, 3373.0, 8692.0 
GO:0035425 BP 2.45e-04   3/487     8/29107 D04 autocrine signaling                      6279.0, 6280.0, 29923.0 
GO:0097527 BP 2.45e-04   3/487     8/29107 D05 necroptotic signaling pathway            355.0, 8737.0, 197259.0 
GO:0060397 BP 2.45e-04   3/487     8/29107 D09 growth hormone receptor signaling pathway via JAK-STAT 3718.0, 5770.0, 6774.0 
GO:0032695 BP 2.46e-04   4/487    19/29107 D08 negative regulation of interleukin-12 production 3718.0, 7057.0, 11213.0, 64127.0 
GO:0070935 BP 2.46e-04   4/487    19/29107 D11 3'-UTR-mediated mRNA stabilization       4615.0, 7538.0, 8531.0, 9261.0 
GO:0010165 BP 2.46e-04   4/487    19/29107 D05 response to X-ray                        301.0, 1026.0, 7056.0, 7157.0 
GO:0030865 BP 2.46e-04   4/487    19/29107 D06 cortical cytoskeleton organization       388.0, 389.0, 5880.0, 9948.0 
GO:0001974 BP 2.76e-04   5/487    35/29107 D03 blood vessel remodeling                  182.0, 2034.0, 4846.0, 7052.0, 54567.0 
GO:0051216 BP 2.78e-04   6/487    54/29107 D04 cartilage development                    1116.0, 1906.0, 3091.0, 3373.0, 4086.0, 8692.0 
GO:0009612 BP 2.78e-04   6/487    54/29107 D03 response to mechanical stimulus          285.0, 1116.0, 3725.0, 5734.0, 7057.0, 7832.0 
GO:0070101 BP 2.79e-04   2/487     2/29107 D08 positive regulation of chemokine-mediated signaling pathway 1906.0, 3091.0 
GO:0034124 BP 2.79e-04   2/487     2/29107 D08 regulation of MyD88-dependent toll-like receptor signaling pathway 3659.0, 3665.0 
GO:0002384 BP 2.79e-04   2/487     2/29107 D04 hepatic immune response                  3569.0, 3570.0 
GO:0014806 BP 2.79e-04   2/487     2/29107 D06 smooth muscle hyperplasia                3162.0, 4846.0 
GO:0002477 BP 2.79e-04   2/487     2/29107 D05 antigen processing and presentation of exogenous peptide antigen via MHC class Ib 3133.0, 3134.0 
GO:0070488 BP 2.79e-04   2/487     2/29107 D06 neutrophil aggregation                   6279.0, 6280.0 
GO:0032764 BP 2.79e-04   2/487     2/29107 D09 negative regulation of mast cell cytokine production 604.0, 3162.0 
GO:1902172 BP 2.79e-04   2/487     2/29107 D08 regulation of keratinocyte apoptotic process 677.0, 7538.0 
GO:0031086 BP 2.79e-04   2/487     2/29107 D10 nuclear-transcribed mRNA catabolic process, deadenylation-independent decay 677.0, 7538.0 
GO:0002268 BP 2.79e-04   2/487     2/29107 D04 follicular dendritic cell differentiation 602.0, 4791.0 
GO:0072659 BP 2.82e-04  10/487   154/29107 D06 protein localization to plasma membrane  302.0, 1969.0, 2013.0, 5872.0, 6281.0, 7132.0, 8394.0, 10627.0, 30844.0, 50848.0 
GO:0042157 BP 3.03e-04   4/487    20/29107 D05 lipoprotein metabolic process            8542.0, 80830.0, 80832.0, 81575.0 
GO:0034976 BP 3.08e-04   7/487    77/29107 D04 response to endoplasmic reticulum stress 1051.0, 1649.0, 2081.0, 3576.0, 7057.0, 8795.0, 116496.0 
GO:0009409 BP 3.16e-04   5/487    36/29107 D04 response to cold                         133.0, 2353.0, 2766.0, 9658.0, 51316.0 
GO:0007566 BP 3.16e-04   5/487    36/29107 D02 embryo implantation                      2013.0, 3490.0, 3553.0, 6781.0, 8614.0 
GO:0031663 BP 3.16e-04   5/487    36/29107 D06 lipopolysaccharide-mediated signaling pathway 3553.0, 4615.0, 4792.0, 6347.0, 23643.0 
GO:0006468 BP 3.16e-04  19/487   460/29107 D07 protein phosphorylation                  1017.0, 1326.0, 2078.0, 2081.0, 2268.0, 2872.0, 3718.0, 3985.0, 4086.0, 5260.0, 5292.0, 6347.0, 9064.0, 9261.0, 11213.0, 26524.0, 29941.0, 51776.0, 197259.0 
GO:0071363 BP 3.40e-04   6/487    56/29107 D05 cellular response to growth factor stimulus 285.0, 6464.0, 7050.0, 7057.0, 7133.0, 30844.0 
GO:0034446 BP 3.40e-04   6/487    56/29107 D05 substrate adhesion-dependent cell spreading 3690.0, 3915.0, 5829.0, 8322.0, 8324.0, 83706.0 
GO:0045595 BP 3.60e-04   5/487    37/29107 D04 regulation of cell differentiation       604.0, 1051.0, 1052.0, 2242.0, 255877.0 
GO:0003208 BP 3.63e-04   3/487     9/29107 D04 cardiac ventricle morphogenesis          3091.0, 26508.0, 54567.0 
GO:0060586 BP 3.63e-04   3/487     9/29107 D10 multicellular organismal iron ion homeostasis 6556.0, 8692.0, 57817.0 
GO:0071225 BP 3.63e-04   3/487     9/29107 D07 cellular response to muramyl dipeptide   7431.0, 10392.0, 64127.0 
GO:0002544 BP 3.63e-04   3/487     9/29107 D05 chronic inflammatory response            6279.0, 6280.0, 7057.0 
GO:0010888 BP 3.63e-04   3/487     9/29107 D06 negative regulation of lipid storage     3569.0, 3690.0, 4792.0 
GO:1903140 BP 3.63e-04   3/487     9/29107 D08 regulation of establishment of endothelial barrier 3553.0, 7132.0, 7414.0 
GO:0046597 BP 3.70e-04   4/487    21/29107 D06 negative regulation of viral entry into host cell 8519.0, 10410.0, 10581.0, 85363.0 
GO:0001701 BP 3.99e-04  11/487   191/29107 D07 in utero embryonic development           1906.0, 2294.0, 6926.0, 7157.0, 8531.0, 23764.0, 27173.0, 50515.0, 64359.0, 157506.0, 343263.0 
GO:0031532 BP 4.53e-04   6/487    59/29107 D07 actin cytoskeleton reorganization        301.0, 5770.0, 6464.0, 8394.0, 8572.0, 85360.0 
GO:0042102 BP 4.53e-04   6/487    59/29107 D09 positive regulation of T cell proliferation 301.0, 3553.0, 3569.0, 3718.0, 4860.0, 10288.0 
GO:0060021 BP 4.53e-04   6/487    59/29107 D03 roof of mouth development                6615.0, 6926.0, 7122.0, 9249.0, 25976.0, 64651.0 
GO:0060395 BP 4.96e-04   6/487    60/29107 D05 SMAD protein signal transduction         2353.0, 3725.0, 4086.0, 4091.0, 7431.0, 84913.0 
GO:0035455 BP 5.12e-04   3/487    10/29107 D05 response to interferon-alpha             8519.0, 10410.0, 10581.0 
GO:0060055 BP 5.12e-04   3/487    10/29107 D04 angiogenesis involved in wound healing   2683.0, 2828.0, 3690.0 
GO:0051918 BP 5.12e-04   3/487    10/29107 D09 negative regulation of fibrinolysis      5054.0, 7056.0, 7057.0 
GO:0045429 BP 5.21e-04   5/487    40/29107 D07 positive regulation of nitric oxide biosynthetic process 1191.0, 1906.0, 3383.0, 3553.0, 23564.0 
GO:0006909 BP 5.92e-04   6/487    62/29107 D05 phagocytosis                             301.0, 4615.0, 5175.0, 6556.0, 8394.0, 22918.0 
GO:0001819 BP 5.92e-04   6/487    62/29107 D07 positive regulation of cytokine production 2268.0, 3428.0, 5734.0, 6556.0, 11213.0, 29923.0 
GO:2000353 BP 6.31e-04   4/487    24/29107 D09 positive regulation of endothelial cell apoptotic process 958.0, 6347.0, 7057.0, 196527.0 
GO:0090023 BP 6.31e-04   4/487    24/29107 D11 positive regulation of neutrophil chemotaxis 728.0, 1906.0, 3576.0, 5880.0 
GO:0032689 BP 6.56e-04   5/487    42/29107 D08 negative regulation of interferon-gamma production 1649.0, 9173.0, 64115.0, 64127.0, 80149.0 
GO:0097191 BP 6.56e-04   5/487    42/29107 D06 extrinsic apoptotic signaling pathway    355.0, 3570.0, 7133.0, 8737.0, 8797.0 
GO:0008630 BP 6.56e-04   5/487    42/29107 D07 intrinsic apoptotic signaling pathway in response to DNA damage 1969.0, 3162.0, 4170.0, 7132.0, 7133.0 
GO:0032675 BP 6.95e-04   3/487    11/29107 D07 regulation of interleukin-6 production   1051.0, 3106.0, 9261.0 
GO:1990440 BP 6.95e-04   3/487    11/29107 D13 positive regulation of transcription from RNA polymerase II promoter in response to endoplasmic reticulum stress 1051.0, 1649.0, 7157.0 
GO:0150078 BP 6.95e-04   3/487    11/29107 D08 positive regulation of neuroinflammatory response 3553.0, 3569.0, 26471.0 
GO:0045657 BP 6.95e-04   3/487    11/29107 D09 positive regulation of monocyte differentiation 677.0, 2242.0, 3725.0 
GO:0032680 BP 6.95e-04   3/487    11/29107 D08 regulation of tumor necrosis factor production 4057.0, 7538.0, 9261.0 
GO:0019730 BP 6.95e-04   3/487    11/29107 D05 antimicrobial humoral response           602.0, 4069.0, 6556.0 
GO:0007565 BP 6.95e-04   7/487    88/29107 D03 female pregnancy                         133.0, 2353.0, 5228.0, 6513.0, 7005.0, 7056.0, 10135.0 
GO:0035914 BP 7.32e-04   5/487    43/29107 D04 skeletal muscle cell differentiation     2353.0, 7832.0, 23764.0, 26471.0, 26508.0 
GO:0010596 BP 7.41e-04   4/487    25/29107 D09 negative regulation of endothelial cell migration 6781.0, 7057.0, 54567.0, 56999.0 
GO:0002639 BP 7.41e-04   4/487    25/29107 D08 positive regulation of immunoglobulin production 3133.0, 3566.0, 3569.0, 7494.0 
GO:0046777 BP 8.04e-04  10/487   176/29107 D08 protein autophosphorylation              2050.0, 2081.0, 2242.0, 2268.0, 2321.0, 2872.0, 5292.0, 8737.0, 9261.0, 11213.0 
GO:0045747 BP 8.15e-04   5/487    44/29107 D07 positive regulation of Notch signaling pathway 182.0, 4846.0, 6774.0, 54567.0, 64127.0 
GO:0010595 BP 8.27e-04   6/487    66/29107 D09 positive regulation of endothelial cell migration 388.0, 1906.0, 3690.0, 7057.0, 80149.0, 84913.0 
GO:0044406 BP 8.29e-04   2/487     3/29107 D03 adhesion of symbiont to host             3383.0, 5819.0 
GO:1904582 BP 8.29e-04   2/487     3/29107 D06 positive regulation of intracellular mRNA localization 677.0, 7538.0 
GO:0009595 BP 8.29e-04   2/487     3/29107 D03 detection of biotic stimulus             10392.0, 64127.0 
GO:0035794 BP 8.29e-04   2/487     3/29107 D08 positive regulation of mitochondrial membrane permeability 7157.0, 23593.0 
GO:1905337 BP 8.29e-04   2/487     3/29107 D09 positive regulation of aggrephagy        9531.0, 26353.0 
GO:0045626 BP 8.29e-04   2/487     3/29107 D13 negative regulation of T-helper 1 cell differentiation 3566.0, 3718.0 
GO:2000635 BP 8.29e-04   2/487     3/29107 D11 negative regulation of primary miRNA processing 3569.0, 6774.0 
GO:1902339 BP 8.29e-04   2/487     3/29107 D09 positive regulation of apoptotic process involved in morphogenesis 7132.0, 7133.0 
GO:0002269 BP 8.29e-04   2/487     3/29107 D04 leukocyte activation involved in inflammatory response 4615.0, 10758.0 
GO:2001238 BP 8.64e-04   4/487    26/29107 D09 positive regulation of extrinsic apoptotic signaling pathway 4055.0, 8692.0, 8737.0, 51330.0 
GO:0051493 BP 8.64e-04   4/487    26/29107 D06 regulation of cytoskeleton organization  6279.0, 6280.0, 50848.0, 85360.0 
GO:0090557 BP 9.15e-04   3/487    12/29107 D07 establishment of endothelial intestinal barrier 3383.0, 4615.0, 50848.0 
GO:1903800 BP 9.15e-04   3/487    12/29107 D10 positive regulation of production of miRNAs involved in gene silencing by miRNA 3569.0, 7157.0, 8737.0 
GO:2000637 BP 9.15e-04   3/487    12/29107 D09 positive regulation of gene silencing by miRNA 6774.0, 7538.0, 8994.0 
GO:0002523 BP 9.15e-04   3/487    12/29107 D06 leukocyte migration involved in inflammatory response 6279.0, 6280.0, 6401.0 
GO:0016045 BP 9.15e-04   3/487    12/29107 D06 detection of bacterium                   3106.0, 10392.0, 64127.0 
GO:0045591 BP 9.15e-04   3/487    12/29107 D10 positive regulation of regulatory T cell differentiation 604.0, 10288.0, 64115.0 
GO:0048016 BP 9.15e-04   3/487    12/29107 D07 inositol phosphate-mediated signaling    1906.0, 3710.0, 51196.0 
GO:0007229 BP 9.66e-04   7/487    93/29107 D06 integrin-mediated signaling pathway      2268.0, 3672.0, 3678.0, 3690.0, 8515.0, 9510.0, 83706.0 
GO:0010506 BP 9.69e-04   6/487    68/29107 D06 regulation of autophagy                  1649.0, 3315.0, 3428.0, 11067.0, 26471.0, 55332.0 
GO:0030336 BP 9.90e-04   9/487   150/29107 D07 negative regulation of cell migration    182.0, 388.0, 1265.0, 5054.0, 6781.0, 7122.0, 7414.0, 8519.0, 127435.0 
GO:0042981 BP 9.96e-04  10/487   181/29107 D06 regulation of apoptotic process          355.0, 602.0, 837.0, 1191.0, 3718.0, 7052.0, 7157.0, 8795.0, 10392.0, 84674.0 
GO:0003151 BP 1.00e-03   5/487    46/29107 D03 outflow tract morphogenesis              3091.0, 6926.0, 7122.0, 9249.0, 26508.0 
GO:0032703 BP 1.00e-03   4/487    27/29107 D08 negative regulation of interleukin-2 production 2633.0, 7128.0, 7538.0, 64127.0 
GO:0097192 BP 1.00e-03   4/487    27/29107 D07 extrinsic apoptotic signaling pathway in absence of ligand 355.0, 2872.0, 4170.0, 9531.0 
GO:0005886 CC 9.89e-39 193/487  4500/29107 D03 plasma membrane                          19.0, 123.0, 125.0, 182.0, 285.0, 301.0, 302.0, 355.0, 388.0, 389.0, 602.0, 629.0, 728.0, 800.0, 837.0, 958.0, 965.0, 966.0, 1003.0, 1154.0, 1192.0, 1356.0, 1824.0, 1836.0, 1903.0, 1969.0, 2012.0, 2013.0, 2014.0, 2040.0, 2050.0, 2268.0, 2321.0, 2357.0, 2633.0, 2669.0, 2683.0, 2687.0, 2768.0, 2828.0, 3106.0, 3133.0, 3134.0, 3140.0, 3310.0, 3315.0, 3339.0, 3383.0, 3384.0, 3554.0, 3566.0, 3570.0, 3601.0, 3672.0, 3678.0, 3690.0, 3710.0, 3718.0, 3725.0, 4055.0, 4057.0, 4615.0, 4734.0, 4792.0, 4811.0, 4846.0, 4855.0, 4982.0, 5054.0, 5175.0, 5292.0, 5329.0, 5333.0, 5349.0, 5359.0, 5420.0, 5627.0, 5734.0, 5770.0, 5819.0, 5829.0, 5872.0, 5880.0, 6004.0, 6016.0, 6279.0, 6280.0, 6398.0, 6401.0, 6402.0, 6464.0, 6513.0, 6520.0, 6542.0, 6556.0, 6774.0, 6840.0, 7052.0, 7056.0, 7122.0, 7132.0, 7133.0, 7408.0, 7431.0, 8322.0, 8324.0, 8394.0, 8515.0, 8519.0, 8639.0, 8692.0, 8737.0, 8793.0, 8794.0, 8795.0, 8797.0, 8809.0, 8875.0, 8972.0, 8994.0, 9019.0, 9034.0, 9050.0, 9052.0, 9123.0, 9173.0, 9180.0, 9332.0, 9531.0, 9948.0, 9976.0, 10135.0, 10205.0, 10288.0, 10385.0, 10410.0, 10580.0, 10581.0, 10791.0, 11025.0, 11213.0, 22918.0, 23406.0, 23643.0, 25825.0, 25937.0, 25939.0, 26136.0, 26509.0, 27173.0, 27180.0, 28231.0, 30844.0, 50848.0, 51196.0, 51330.0, 51703.0, 54567.0, 55240.0, 55640.0, 57007.0, 57101.0, 57126.0, 57186.0, 57205.0, 57561.0, 57664.0, 57716.0, 64005.0, 64065.0, 64114.0, 64115.0, 64123.0, 64127.0, 64855.0, 79689.0, 81575.0, 84957.0, 85415.0, 85450.0, 90952.0, 94120.0, 113278.0, 114990.0, 115004.0, 115330.0, 116496.0, 166929.0, 196527.0, 197259.0, 387700.0, 727910.0, 768211.0 
GO:0070062 CC 4.75e-28 113/487  2169/29107 D06 extracellular exosome                    12.0, 165.0, 301.0, 302.0, 355.0, 388.0, 389.0, 629.0, 710.0, 715.0, 730.0, 754.0, 958.0, 965.0, 966.0, 1116.0, 1191.0, 1192.0, 1284.0, 1356.0, 1824.0, 1836.0, 1992.0, 2040.0, 2050.0, 2268.0, 2289.0, 2512.0, 2683.0, 3075.0, 3106.0, 3133.0, 3310.0, 3315.0, 3339.0, 3373.0, 3383.0, 3426.0, 3490.0, 3672.0, 3690.0, 3915.0, 4057.0, 4069.0, 4256.0, 4734.0, 4811.0, 4860.0, 5054.0, 5175.0, 5272.0, 5327.0, 5333.0, 5349.0, 5359.0, 5420.0, 5627.0, 5696.0, 5819.0, 5836.0, 5872.0, 5880.0, 6223.0, 6239.0, 6279.0, 6280.0, 6281.0, 6398.0, 6513.0, 6520.0, 6649.0, 7052.0, 7057.0, 7128.0, 7408.0, 7414.0, 7431.0, 7450.0, 7832.0, 8407.0, 8972.0, 9052.0, 9261.0, 9322.0, 9948.0, 10135.0, 10627.0, 10791.0, 10840.0, 10903.0, 11167.0, 23224.0, 23406.0, 23564.0, 23593.0, 26509.0, 30844.0, 50848.0, 51056.0, 57126.0, 64005.0, 64114.0, 64129.0, 64855.0, 79689.0, 79812.0, 83706.0, 83716.0, 84617.0, 114990.0, 116496.0, 196527.0, 440689.0 
GO:0005615 CC 1.29e-22  90/487  1700/29107 D02 extracellular space                      12.0, 133.0, 165.0, 285.0, 301.0, 302.0, 629.0, 710.0, 715.0, 716.0, 871.0, 966.0, 1116.0, 1117.0, 1191.0, 1192.0, 1282.0, 1284.0, 1295.0, 1356.0, 1906.0, 1992.0, 2040.0, 2321.0, 2615.0, 2683.0, 2919.0, 2920.0, 3075.0, 3133.0, 3134.0, 3140.0, 3148.0, 3162.0, 3315.0, 3339.0, 3373.0, 3383.0, 3426.0, 3490.0, 3553.0, 3566.0, 3569.0, 3576.0, 3601.0, 3915.0, 4057.0, 4069.0, 4982.0, 5054.0, 5175.0, 5228.0, 5272.0, 5327.0, 5420.0, 5552.0, 5627.0, 6279.0, 6280.0, 6281.0, 6347.0, 6398.0, 6401.0, 6405.0, 6649.0, 6781.0, 7056.0, 7057.0, 7132.0, 7450.0, 8322.0, 8542.0, 8614.0, 9235.0, 10288.0, 10797.0, 11167.0, 23643.0, 29923.0, 51129.0, 51365.0, 57186.0, 57817.0, 64129.0, 79812.0, 80832.0, 83716.0, 114897.0, 114990.0, 127435.0 
GO:0005576 CC 1.20e-20  91/487  1854/29107 D02 extracellular region                     12.0, 123.0, 133.0, 165.0, 182.0, 285.0, 301.0, 302.0, 629.0, 710.0, 715.0, 716.0, 730.0, 837.0, 1116.0, 1117.0, 1191.0, 1265.0, 1282.0, 1284.0, 1295.0, 1356.0, 1903.0, 1906.0, 1992.0, 2050.0, 2268.0, 2512.0, 2633.0, 2919.0, 2920.0, 3075.0, 3101.0, 3310.0, 3339.0, 3426.0, 3490.0, 3491.0, 3553.0, 3554.0, 3569.0, 3570.0, 3576.0, 3915.0, 4057.0, 4069.0, 4811.0, 4855.0, 4860.0, 4982.0, 5054.0, 5228.0, 5327.0, 5329.0, 5552.0, 5627.0, 5836.0, 6279.0, 6280.0, 6281.0, 6347.0, 6649.0, 7057.0, 7132.0, 7133.0, 7414.0, 7450.0, 8407.0, 8542.0, 8875.0, 9173.0, 9332.0, 9510.0, 9948.0, 11167.0, 22856.0, 23406.0, 23593.0, 23643.0, 51129.0, 51316.0, 51365.0, 54507.0, 54863.0, 56999.0, 57817.0, 64129.0, 80830.0, 81575.0, 83706.0, 83716.0 
GO:0009986 CC 1.39e-17  45/487   579/29107 D02 cell surface                             301.0, 302.0, 355.0, 728.0, 958.0, 965.0, 966.0, 1003.0, 1191.0, 1969.0, 2013.0, 2615.0, 3106.0, 3133.0, 3134.0, 3383.0, 3601.0, 3672.0, 3678.0, 3690.0, 4057.0, 4855.0, 5327.0, 5329.0, 5819.0, 6520.0, 7056.0, 7057.0, 7132.0, 8322.0, 8639.0, 8692.0, 8793.0, 8794.0, 8795.0, 8797.0, 9019.0, 10288.0, 10791.0, 22918.0, 29923.0, 57007.0, 64127.0, 114990.0, 196527.0 
GO:0062023 CC 3.44e-17  36/487   374/29107 D04 collagen-containing extracellular matrix 12.0, 165.0, 285.0, 301.0, 302.0, 710.0, 871.0, 1191.0, 1282.0, 1284.0, 1295.0, 1992.0, 3339.0, 3383.0, 3490.0, 3491.0, 3915.0, 4256.0, 4811.0, 5054.0, 5272.0, 5359.0, 6279.0, 6280.0, 6281.0, 6649.0, 7052.0, 7057.0, 7450.0, 9510.0, 51129.0, 54507.0, 56999.0, 64129.0, 79812.0, 127435.0 
GO:0005925 CC 1.16e-15  36/487   418/29107 D05 focal adhesion                           301.0, 388.0, 966.0, 1265.0, 1969.0, 2242.0, 2321.0, 2768.0, 3315.0, 3339.0, 3383.0, 3672.0, 3678.0, 3690.0, 5329.0, 5819.0, 5829.0, 5880.0, 6223.0, 6840.0, 7052.0, 7408.0, 7414.0, 7431.0, 8394.0, 8994.0, 9019.0, 9124.0, 9173.0, 10580.0, 11170.0, 23224.0, 26136.0, 51056.0, 54751.0, 55616.0 
GO:0005737 CC 1.71e-15 149/487  4713/29107 D02 cytoplasm                                133.0, 165.0, 301.0, 302.0, 602.0, 677.0, 694.0, 754.0, 837.0, 840.0, 958.0, 1017.0, 1051.0, 1116.0, 1191.0, 1192.0, 1649.0, 1903.0, 1906.0, 2013.0, 2078.0, 2081.0, 2242.0, 2289.0, 2357.0, 2512.0, 2633.0, 2634.0, 2768.0, 2872.0, 3091.0, 3148.0, 3310.0, 3315.0, 3373.0, 3399.0, 3659.0, 3665.0, 3710.0, 3985.0, 4057.0, 4086.0, 4091.0, 4170.0, 4499.0, 4501.0, 4502.0, 4615.0, 4616.0, 4734.0, 4791.0, 4792.0, 4846.0, 4860.0, 5272.0, 5292.0, 5327.0, 5333.0, 5359.0, 5420.0, 5770.0, 5836.0, 6004.0, 6223.0, 6239.0, 6280.0, 6281.0, 6397.0, 6525.0, 6615.0, 6774.0, 6781.0, 6840.0, 7128.0, 7157.0, 7431.0, 7465.0, 7494.0, 7538.0, 7545.0, 7832.0, 8531.0, 8572.0, 8639.0, 8692.0, 8994.0, 9034.0, 9050.0, 9124.0, 9261.0, 9322.0, 9531.0, 10241.0, 10288.0, 10392.0, 10644.0, 10763.0, 10903.0, 10912.0, 11067.0, 11170.0, 11186.0, 11213.0, 23175.0, 23224.0, 23593.0, 25937.0, 26353.0, 26471.0, 26508.0, 27284.0, 29107.0, 29950.0, 30844.0, 51776.0, 54541.0, 54751.0, 55240.0, 55332.0, 55893.0, 57186.0, 57561.0, 57664.0, 57716.0, 64005.0, 64127.0, 64855.0, 79845.0, 79890.0, 80149.0, 80271.0, 80830.0, 83666.0, 84166.0, 84617.0, 84913.0, 85363.0, 85441.0, 90007.0, 113278.0, 116496.0, 127435.0, 148932.0, 149563.0, 151636.0, 157506.0, 170954.0, 197259.0, 255488.0 
GO:0005829 CC 1.99e-15 161/487  5294/29107 D02 cytosol                                  123.0, 125.0, 301.0, 302.0, 355.0, 388.0, 389.0, 602.0, 677.0, 800.0, 837.0, 840.0, 1017.0, 1026.0, 1154.0, 1191.0, 1316.0, 1326.0, 1649.0, 1890.0, 2013.0, 2034.0, 2050.0, 2122.0, 2242.0, 2268.0, 2289.0, 2353.0, 2512.0, 2633.0, 2634.0, 2766.0, 3091.0, 3101.0, 3162.0, 3310.0, 3315.0, 3428.0, 3553.0, 3659.0, 3665.0, 3718.0, 3725.0, 3937.0, 4086.0, 4091.0, 4170.0, 4502.0, 4615.0, 4734.0, 4791.0, 4792.0, 4846.0, 4855.0, 4860.0, 4928.0, 5260.0, 5272.0, 5292.0, 5359.0, 5696.0, 5770.0, 5829.0, 5836.0, 5872.0, 5880.0, 5939.0, 6223.0, 6279.0, 6280.0, 6397.0, 6464.0, 6513.0, 6615.0, 6774.0, 6840.0, 7052.0, 7128.0, 7157.0, 7408.0, 7414.0, 7431.0, 7538.0, 7832.0, 8394.0, 8407.0, 8463.0, 8531.0, 8692.0, 8737.0, 8797.0, 8870.0, 8994.0, 9021.0, 9050.0, 9173.0, 9235.0, 9246.0, 9261.0, 9322.0, 9332.0, 9531.0, 9948.0, 10135.0, 10241.0, 10392.0, 10580.0, 10627.0, 10644.0, 10840.0, 10993.0, 11030.0, 23034.0, 23102.0, 23175.0, 23179.0, 23406.0, 23564.0, 25802.0, 25937.0, 26136.0, 26353.0, 26524.0, 27284.0, 29107.0, 29923.0, 29941.0, 51056.0, 51196.0, 51734.0, 51776.0, 54541.0, 54751.0, 54897.0, 55616.0, 55893.0, 56829.0, 56929.0, 57186.0, 57572.0, 64127.0, 64359.0, 64855.0, 64857.0, 79155.0, 79890.0, 79961.0, 80271.0, 83666.0, 84166.0, 85363.0, 85415.0, 90007.0, 91607.0, 115004.0, 116496.0, 151636.0, 196527.0, 197259.0, 255488.0, 440689.0 
GO:0005887 CC 3.56e-14  66/487  1403/29107 D04 integral component of plasma membrane    19.0, 182.0, 728.0, 958.0, 965.0, 1836.0, 1903.0, 1969.0, 2040.0, 2050.0, 2321.0, 2615.0, 2701.0, 2828.0, 3106.0, 3383.0, 3384.0, 3554.0, 3566.0, 3690.0, 3710.0, 4071.0, 4855.0, 5175.0, 5329.0, 5349.0, 5359.0, 5420.0, 6401.0, 6402.0, 6405.0, 6513.0, 6542.0, 6556.0, 7056.0, 7132.0, 8322.0, 8641.0, 9019.0, 9034.0, 9052.0, 9122.0, 9123.0, 9332.0, 9708.0, 9976.0, 10288.0, 10791.0, 11025.0, 27180.0, 28231.0, 51267.0, 56102.0, 56103.0, 56105.0, 56106.0, 56108.0, 56109.0, 56111.0, 57205.0, 64065.0, 64123.0, 113278.0, 114897.0, 166929.0, 387700.0 
GO:0005634 CC 1.31e-10 148/487  5371/29107 D05 nucleus                                  12.0, 123.0, 165.0, 285.0, 301.0, 302.0, 388.0, 389.0, 602.0, 604.0, 677.0, 694.0, 754.0, 840.0, 1017.0, 1026.0, 1051.0, 1191.0, 1192.0, 1316.0, 1649.0, 2013.0, 2078.0, 2122.0, 2294.0, 2353.0, 2634.0, 2669.0, 2872.0, 3091.0, 3142.0, 3148.0, 3162.0, 3310.0, 3315.0, 3399.0, 3428.0, 3659.0, 3665.0, 3690.0, 3725.0, 3985.0, 4057.0, 4086.0, 4091.0, 4170.0, 4499.0, 4501.0, 4502.0, 4609.0, 4615.0, 4616.0, 4791.0, 4792.0, 4846.0, 4855.0, 4860.0, 5272.0, 5292.0, 5359.0, 5696.0, 5939.0, 5992.0, 6239.0, 6279.0, 6280.0, 6615.0, 6649.0, 6774.0, 6781.0, 6840.0, 6926.0, 7004.0, 7052.0, 7128.0, 7133.0, 7157.0, 7465.0, 7494.0, 7538.0, 7545.0, 7832.0, 8394.0, 8463.0, 8531.0, 8572.0, 8870.0, 8994.0, 9246.0, 9261.0, 9531.0, 9658.0, 10241.0, 10580.0, 10644.0, 10865.0, 10912.0, 11170.0, 11186.0, 11213.0, 22904.0, 23175.0, 23224.0, 23406.0, 23764.0, 25937.0, 25939.0, 25976.0, 26136.0, 26353.0, 26471.0, 26508.0, 26524.0, 28999.0, 29941.0, 29950.0, 30844.0, 51056.0, 51734.0, 51776.0, 54897.0, 55893.0, 56829.0, 57007.0, 57186.0, 57716.0, 57817.0, 64332.0, 64359.0, 64651.0, 64855.0, 79973.0, 80149.0, 80271.0, 83666.0, 84166.0, 84617.0, 84913.0, 90007.0, 91607.0, 115004.0, 148932.0, 149563.0, 151636.0, 169792.0, 197259.0, 389136.0, 440689.0 
GO:0072562 CC 7.35e-10  15/487   113/29107 D02 blood microparticle                      12.0, 629.0, 710.0, 715.0, 716.0, 1191.0, 1192.0, 1356.0, 2040.0, 3075.0, 3310.0, 5627.0, 6513.0, 8542.0, 51129.0 
GO:0005856 CC 1.20e-09  27/487   401/29107 D05 cytoskeleton                             388.0, 389.0, 800.0, 1191.0, 1265.0, 2040.0, 2268.0, 3315.0, 3718.0, 4846.0, 5880.0, 6279.0, 6280.0, 6525.0, 7414.0, 7431.0, 8407.0, 8572.0, 9124.0, 9322.0, 10205.0, 10241.0, 10644.0, 25802.0, 64127.0, 80149.0, 170954.0 
GO:0009897 CC 9.57e-09  22/487   301/29107 D03 external side of plasma membrane         19.0, 355.0, 958.0, 1003.0, 2683.0, 3133.0, 3134.0, 3140.0, 3383.0, 3554.0, 3570.0, 3672.0, 6401.0, 7056.0, 7057.0, 9034.0, 9173.0, 9180.0, 9332.0, 9976.0, 10385.0, 57007.0 
GO:0045121 CC 2.75e-08  19/487   240/29107 D04 membrane raft                            19.0, 302.0, 355.0, 871.0, 2013.0, 2040.0, 3383.0, 3672.0, 5175.0, 5359.0, 5420.0, 6281.0, 6401.0, 7132.0, 7133.0, 8692.0, 8737.0, 8797.0, 10580.0 
GO:0005911 CC 6.99e-08  16/487   180/29107 D04 cell-cell junction                       1003.0, 1265.0, 1824.0, 3678.0, 3690.0, 3937.0, 5175.0, 5819.0, 5829.0, 7122.0, 7414.0, 8322.0, 9948.0, 50848.0, 64065.0, 90952.0 
GO:0030667 CC 8.28e-08  12/487    97/29107 D06 secretory granule membrane               728.0, 965.0, 2357.0, 2683.0, 3106.0, 3710.0, 5175.0, 6402.0, 11025.0, 22918.0, 27180.0, 57126.0 
GO:0031093 CC 1.66e-07  10/487    67/29107 D07 platelet alpha granule lumen             12.0, 710.0, 1191.0, 5054.0, 5552.0, 5627.0, 7057.0, 7450.0, 54863.0, 83706.0 
GO:0048471 CC 1.79e-07  33/487   713/29107 D02 perinuclear region of cytoplasm          19.0, 302.0, 602.0, 1026.0, 1116.0, 1191.0, 1192.0, 2040.0, 2634.0, 3148.0, 3162.0, 3985.0, 4734.0, 5359.0, 6401.0, 7052.0, 7133.0, 8531.0, 8572.0, 8614.0, 8692.0, 9322.0, 10241.0, 10335.0, 10410.0, 10791.0, 26471.0, 29941.0, 30844.0, 57007.0, 57572.0, 84957.0, 85415.0 
GO:0034774 CC 5.46e-07  12/487   115/29107 D06 secretory granule lumen                  12.0, 1992.0, 2268.0, 3101.0, 3310.0, 4860.0, 5836.0, 6279.0, 6280.0, 7414.0, 23406.0, 83716.0 
GO:0032991 CC 5.54e-07  30/487   643/29107 D01 protein-containing complex               301.0, 602.0, 837.0, 1026.0, 1191.0, 3091.0, 3148.0, 3690.0, 4057.0, 4086.0, 4091.0, 4609.0, 4615.0, 4734.0, 5175.0, 5770.0, 7157.0, 7414.0, 8519.0, 8737.0, 9219.0, 10410.0, 10581.0, 26136.0, 50848.0, 64127.0, 80149.0, 83666.0, 90952.0, 151636.0 
GO:0005667 CC 1.39e-06  15/487   198/29107 D02 transcription regulator complex          1649.0, 2034.0, 2294.0, 3091.0, 3725.0, 3726.0, 6774.0, 7004.0, 7005.0, 7157.0, 8463.0, 8994.0, 9124.0, 9219.0, 25937.0 
GO:0031410 CC 2.63e-06  18/487   293/29107 D06 cytoplasmic vesicle                      388.0, 389.0, 1824.0, 2013.0, 2242.0, 2633.0, 2634.0, 3373.0, 5872.0, 5880.0, 8692.0, 9510.0, 10241.0, 10758.0, 26509.0, 50848.0, 64123.0, 79890.0 
GO:0001725 CC 2.83e-06   9/487    71/29107 D04 stress fiber                             1265.0, 5829.0, 8572.0, 9124.0, 9531.0, 10580.0, 10627.0, 11170.0, 54751.0 
GO:0005654 CC 3.53e-06 100/487  3805/29107 D02 nucleoplasm                              125.0, 301.0, 602.0, 604.0, 694.0, 754.0, 840.0, 1003.0, 1017.0, 1026.0, 1051.0, 1052.0, 1316.0, 2034.0, 2122.0, 2289.0, 2353.0, 2615.0, 2634.0, 2872.0, 3091.0, 3148.0, 3162.0, 3399.0, 3428.0, 3566.0, 3659.0, 3665.0, 3690.0, 3710.0, 3725.0, 3726.0, 4086.0, 4091.0, 4170.0, 4609.0, 4791.0, 4792.0, 4855.0, 4928.0, 5272.0, 5292.0, 5359.0, 5696.0, 6223.0, 6280.0, 6397.0, 6520.0, 6615.0, 6774.0, 7004.0, 7005.0, 7050.0, 7157.0, 7465.0, 7494.0, 7545.0, 8394.0, 8463.0, 8994.0, 9219.0, 9246.0, 9261.0, 9322.0, 10865.0, 11030.0, 23175.0, 23224.0, 23764.0, 25937.0, 25939.0, 26353.0, 26471.0, 26508.0, 28999.0, 29107.0, 29923.0, 51056.0, 51703.0, 54897.0, 55616.0, 55893.0, 56929.0, 57101.0, 57205.0, 64005.0, 64855.0, 79155.0, 79689.0, 79961.0, 80149.0, 83666.0, 84913.0, 84957.0, 85363.0, 85441.0, 91607.0, 151636.0, 255877.0, 440689.0 
GO:0042612 CC 5.14e-06   4/487     8/29107 D05 MHC class I protein complex              3106.0, 3133.0, 3134.0, 3140.0 
GO:0000785 CC 5.19e-06  37/487   980/29107 D02 chromatin                                1051.0, 1052.0, 1316.0, 1649.0, 2034.0, 2078.0, 2294.0, 2353.0, 3091.0, 3142.0, 3148.0, 3659.0, 3665.0, 3725.0, 3726.0, 4086.0, 4091.0, 4609.0, 4734.0, 4791.0, 5992.0, 6774.0, 6913.0, 6926.0, 7004.0, 7005.0, 7050.0, 7052.0, 7157.0, 8463.0, 9219.0, 23764.0, 26508.0, 28999.0, 54897.0, 64651.0, 84913.0 
GO:0016020 CC 5.82e-06  64/487  2127/29107 D02 membrane                                 182.0, 302.0, 754.0, 965.0, 966.0, 1003.0, 1191.0, 1192.0, 1265.0, 1836.0, 1992.0, 2040.0, 2289.0, 2353.0, 2512.0, 2683.0, 3106.0, 3134.0, 3162.0, 3383.0, 3384.0, 3426.0, 3428.0, 3554.0, 3672.0, 3710.0, 4170.0, 5228.0, 5272.0, 5359.0, 6223.0, 6513.0, 6520.0, 6890.0, 7132.0, 7133.0, 8519.0, 8641.0, 9122.0, 9123.0, 9219.0, 9235.0, 9531.0, 10241.0, 10288.0, 10903.0, 22856.0, 25802.0, 25825.0, 27173.0, 29927.0, 30844.0, 50515.0, 51703.0, 53947.0, 64005.0, 83666.0, 83706.0, 85441.0, 85450.0, 116496.0, 196527.0, 254102.0, 375033.0 
GO:0035976 CC 1.84e-05   3/487     4/29107 D04 transcription factor AP-1 complex        2353.0, 3725.0, 3726.0 
GO:0005788 CC 1.84e-05  17/487   306/29107 D05 endoplasmic reticulum lumen              710.0, 871.0, 1282.0, 1284.0, 1295.0, 1356.0, 3490.0, 3491.0, 3569.0, 3915.0, 5329.0, 7057.0, 8542.0, 8614.0, 11167.0, 54507.0, 54863.0 
GO:0031012 CC 1.85e-05  15/487   245/29107 D03 extracellular matrix                     1116.0, 1282.0, 1284.0, 1295.0, 2615.0, 3491.0, 4256.0, 4982.0, 7052.0, 7057.0, 7450.0, 9510.0, 56999.0, 83716.0, 114990.0 
GO:0016021 CC 2.50e-05  91/487  3536/29107 D03 integral component of membrane           355.0, 754.0, 1003.0, 1824.0, 2012.0, 2013.0, 2014.0, 2357.0, 2683.0, 2687.0, 3140.0, 3601.0, 4055.0, 4071.0, 4086.0, 4170.0, 5329.0, 5734.0, 5819.0, 6398.0, 6513.0, 6520.0, 6890.0, 7122.0, 7133.0, 7494.0, 8324.0, 8519.0, 8639.0, 8793.0, 8795.0, 8797.0, 8870.0, 8972.0, 9122.0, 9123.0, 9173.0, 9249.0, 9674.0, 9766.0, 10205.0, 10335.0, 10385.0, 10410.0, 10581.0, 22856.0, 22918.0, 23224.0, 23704.0, 25825.0, 26509.0, 27173.0, 28959.0, 29923.0, 29940.0, 50515.0, 50848.0, 51330.0, 51703.0, 54567.0, 54863.0, 55240.0, 55332.0, 55340.0, 55365.0, 55640.0, 57007.0, 57205.0, 57834.0, 64114.0, 64115.0, 64123.0, 64699.0, 64778.0, 79689.0, 79845.0, 81575.0, 84957.0, 85027.0, 85450.0, 90952.0, 114990.0, 115123.0, 115330.0, 128346.0, 157506.0, 255488.0, 375033.0, 387700.0, 727910.0, 768211.0 
GO:0070821 CC 3.01e-05   8/487    73/29107 D07 tertiary granule membrane                966.0, 2040.0, 6556.0, 8972.0, 10288.0, 22918.0, 57126.0, 196527.0 
GO:0030054 CC 4.37e-05  13/487   204/29107 D02 cell junction                            1003.0, 5872.0, 6280.0, 6542.0, 7122.0, 9948.0, 10135.0, 23034.0, 26136.0, 50848.0, 54751.0, 57716.0, 197259.0 
GO:0005604 CC 9.04e-05   8/487    85/29107 D05 basement membrane                        302.0, 1282.0, 3339.0, 3915.0, 4811.0, 9510.0, 79812.0, 133584.0 
GO:0005912 CC 9.52e-05  11/487   162/29107 D05 adherens junction                        182.0, 301.0, 302.0, 1003.0, 7414.0, 8572.0, 8994.0, 9124.0, 10580.0, 64855.0, 90952.0 
GO:0042995 CC 1.08e-04  10/487   137/29107 D02 cell projection                          285.0, 388.0, 389.0, 5329.0, 5880.0, 6840.0, 9322.0, 9948.0, 83706.0, 133584.0 
GO:0031901 CC 1.25e-04  11/487   167/29107 D07 early endosome membrane                  301.0, 3106.0, 3133.0, 3134.0, 3140.0, 8572.0, 10410.0, 30844.0, 79689.0, 115123.0, 151636.0 
GO:0035579 CC 1.46e-04   8/487    91/29107 D07 specific granule membrane                966.0, 2040.0, 5329.0, 7133.0, 22918.0, 57126.0, 64114.0, 196527.0 
GO:0005768 CC 1.51e-04  15/487   295/29107 D07 endosome                                 19.0, 301.0, 302.0, 1017.0, 2321.0, 3601.0, 3718.0, 5872.0, 25825.0, 55240.0, 57007.0, 57561.0, 79689.0, 115123.0, 254102.0 
GO:0030055 CC 1.55e-04   3/487     7/29107 D04 cell-substrate junction                  7414.0, 10580.0, 83706.0 
GO:0030670 CC 2.03e-04   7/487    72/29107 D07 phagocytic vesicle membrane              3106.0, 3133.0, 3134.0, 5880.0, 6556.0, 6890.0, 55647.0 
GO:0033257 CC 2.79e-04   2/487     2/29107 D04 Bcl3/NF-kappaB2 complex                  602.0, 4791.0 
GO:0032398 CC 2.79e-04   2/487     2/29107 D05 MHC class Ib protein complex             3133.0, 3134.0 
GO:1990665 CC 2.79e-04   2/487     2/29107 D02 AnxA2-p11 complex                        302.0, 6281.0 
GO:0036488 CC 2.79e-04   2/487     2/29107 D04 CHOP-C/EBP complex                       1051.0, 1649.0 
GO:0031982 CC 3.82e-04  10/487   160/29107 D04 vesicle                                  301.0, 302.0, 966.0, 1192.0, 2040.0, 8407.0, 9052.0, 64005.0, 64127.0, 79890.0 
GO:0016324 CC 3.95e-04  16/487   358/29107 D04 apical plasma membrane                   182.0, 301.0, 1836.0, 2013.0, 3570.0, 5420.0, 6513.0, 6520.0, 6781.0, 8692.0, 8972.0, 9123.0, 9180.0, 10392.0, 23704.0, 113278.0 
GO:0031258 CC 4.46e-04   4/487    22/29107 D05 lamellipodium membrane                   1969.0, 3690.0, 7408.0, 23224.0 
GO:0101003 CC 5.42e-04   6/487    61/29107 D07 ficolin-1-rich granule membrane          965.0, 2357.0, 6556.0, 8972.0, 10288.0, 22918.0 
GO:0035580 CC 5.92e-04   6/487    62/29107 D07 specific granule lumen                   1116.0, 1265.0, 2919.0, 4057.0, 4069.0, 7414.0 
GO:0008305 CC 7.41e-04   4/487    25/29107 D05 integrin complex                         3672.0, 3678.0, 3690.0, 8515.0 
GO:0055038 CC 7.44e-04   7/487    89/29107 D07 recycling endosome membrane              3106.0, 3133.0, 3134.0, 5872.0, 8324.0, 8572.0, 30844.0 
GO:0071062 CC 8.29e-04   2/487     3/29107 D04 alphav-beta3 integrin-vitronectin complex 3678.0, 3690.0 
GO:0005896 CC 8.29e-04   2/487     3/29107 D05 interleukin-6 receptor complex           3569.0, 3570.0 
GO:0043235 CC 8.45e-04  11/487   209/29107 D02 receptor complex                         1969.0, 2050.0, 2321.0, 3566.0, 3570.0, 3690.0, 3710.0, 7132.0, 8737.0, 9052.0, 9180.0 
GO:0005794 CC 8.84e-04  31/487   988/29107 D05 Golgi apparatus                          19.0, 604.0, 1191.0, 2013.0, 2242.0, 2633.0, 2634.0, 2683.0, 3106.0, 4055.0, 4091.0, 4734.0, 4846.0, 5272.0, 5359.0, 5552.0, 6397.0, 6398.0, 8639.0, 8797.0, 9322.0, 10791.0, 25825.0, 29940.0, 29941.0, 55647.0, 64065.0, 64114.0, 64127.0, 79845.0, 166929.0 
GO:0000932 CC 9.66e-04   7/487    93/29107 D07 P-body                                   677.0, 7538.0, 8994.0, 11030.0, 23034.0, 80149.0, 85363.0 
GO:0001891 CC 1.15e-03   4/487    28/29107 D02 phagocytic cup                           301.0, 9322.0, 64005.0, 375033.0 
GO:0002102 CC 1.15e-03   4/487    28/29107 D05 podosome                                 6840.0, 7414.0, 9948.0, 83706.0 
GO:0030027 CC 1.18e-03  10/487   185/29107 D04 lamellipodium                            1969.0, 5420.0, 5829.0, 5872.0, 5880.0, 8394.0, 8572.0, 51196.0, 57126.0, 64005.0 
GO:0005783 CC 1.18e-03  32/487  1042/29107 D05 endoplasmic reticulum                    123.0, 837.0, 871.0, 1116.0, 2040.0, 2081.0, 2353.0, 3106.0, 3134.0, 3140.0, 3162.0, 3710.0, 5770.0, 6281.0, 6890.0, 7052.0, 7057.0, 7157.0, 7450.0, 7494.0, 8614.0, 8639.0, 8692.0, 25825.0, 29940.0, 30844.0, 51703.0, 56999.0, 57205.0, 64699.0, 79845.0, 79993.0 
GO:0043231 CC 1.50e-03  27/487   846/29107 D04 intracellular membrane-bounded organelle 19.0, 602.0, 958.0, 1191.0, 1316.0, 4928.0, 5420.0, 6615.0, 8324.0, 8463.0, 9052.0, 9322.0, 10241.0, 11067.0, 26509.0, 28999.0, 30844.0, 54897.0, 55616.0, 55647.0, 56999.0, 57007.0, 57834.0, 64114.0, 79660.0, 80832.0, 115123.0 
GO:0000139 CC 1.52e-03  21/487   587/29107 D05 Golgi membrane                           966.0, 2013.0, 2633.0, 2634.0, 2683.0, 3106.0, 3133.0, 3134.0, 3140.0, 3601.0, 4846.0, 4855.0, 5627.0, 6513.0, 7132.0, 8692.0, 22856.0, 29940.0, 50515.0, 51196.0, 79689.0 
GO:0002947 CC 1.64e-03   2/487     4/29107 D03 tumor necrosis factor receptor superfamily complex 7132.0, 7133.0 
GO:0016323 CC 1.70e-03  11/487   228/29107 D04 basolateral plasma membrane              19.0, 301.0, 302.0, 728.0, 2683.0, 6513.0, 6520.0, 9123.0, 10392.0, 64127.0, 387700.0 
GO:0031941 CC 1.70e-03   4/487    31/29107 D02 filamentous actin                        6525.0, 8572.0, 9124.0, 254102.0 
GO:0046658 CC 1.92e-03   4/487    32/29107 D04 anchored component of plasma membrane    8692.0, 10392.0, 57126.0, 64127.0 
GO:0005515 MF 4.50e-53 373/487 12418/29107 D02 protein binding                          12.0, 19.0, 123.0, 182.0, 285.0, 301.0, 302.0, 355.0, 388.0, 389.0, 602.0, 604.0, 629.0, 677.0, 694.0, 710.0, 715.0, 716.0, 754.0, 800.0, 837.0, 840.0, 871.0, 958.0, 965.0, 966.0, 1003.0, 1017.0, 1026.0, 1051.0, 1052.0, 1116.0, 1154.0, 1191.0, 1192.0, 1282.0, 1284.0, 1295.0, 1316.0, 1326.0, 1649.0, 1824.0, 1890.0, 1903.0, 1906.0, 1969.0, 1992.0, 2012.0, 2013.0, 2014.0, 2034.0, 2040.0, 2050.0, 2078.0, 2081.0, 2122.0, 2242.0, 2268.0, 2289.0, 2321.0, 2353.0, 2357.0, 2512.0, 2615.0, 2633.0, 2634.0, 2669.0, 2701.0, 2768.0, 2872.0, 2919.0, 2920.0, 3075.0, 3091.0, 3101.0, 3106.0, 3133.0, 3134.0, 3140.0, 3142.0, 3148.0, 3162.0, 3310.0, 3315.0, 3339.0, 3383.0, 3399.0, 3426.0, 3428.0, 3490.0, 3491.0, 3553.0, 3554.0, 3566.0, 3569.0, 3570.0, 3576.0, 3601.0, 3659.0, 3665.0, 3672.0, 3678.0, 3690.0, 3710.0, 3718.0, 3725.0, 3726.0, 3937.0, 3985.0, 4055.0, 4057.0, 4071.0, 4086.0, 4091.0, 4170.0, 4256.0, 4299.0, 4499.0, 4501.0, 4502.0, 4609.0, 4615.0, 4616.0, 4734.0, 4791.0, 4792.0, 4846.0, 4855.0, 4860.0, 4928.0, 4982.0, 5054.0, 5175.0, 5228.0, 5272.0, 5292.0, 5327.0, 5329.0, 5333.0, 5359.0, 5420.0, 5552.0, 5627.0, 5696.0, 5734.0, 5770.0, 5819.0, 5829.0, 5836.0, 5872.0, 5880.0, 5992.0, 6004.0, 6016.0, 6223.0, 6279.0, 6280.0, 6281.0, 6347.0, 6397.0, 6398.0, 6401.0, 6402.0, 6452.0, 6464.0, 6513.0, 6520.0, 6615.0, 6649.0, 6774.0, 6781.0, 6840.0, 6890.0, 6913.0, 6926.0, 7004.0, 7005.0, 7050.0, 7052.0, 7056.0, 7057.0, 7122.0, 7128.0, 7132.0, 7133.0, 7157.0, 7408.0, 7414.0, 7431.0, 7450.0, 7465.0, 7494.0, 7538.0, 7545.0, 7832.0, 8322.0, 8324.0, 8394.0, 8407.0, 8463.0, 8519.0, 8531.0, 8542.0, 8572.0, 8639.0, 8692.0, 8737.0, 8793.0, 8794.0, 8795.0, 8797.0, 8809.0, 8870.0, 8875.0, 8972.0, 8994.0, 9019.0, 9021.0, 9052.0, 9123.0, 9124.0, 9173.0, 9180.0, 9219.0, 9235.0, 9246.0, 9261.0, 9322.0, 9332.0, 9510.0, 9531.0, 9766.0, 9976.0, 10135.0, 10205.0, 10241.0, 10288.0, 10335.0, 10385.0, 10392.0, 10410.0, 10580.0, 10627.0, 10644.0, 10758.0, 10763.0, 10791.0, 10797.0, 10865.0, 10912.0, 10993.0, 11025.0, 11030.0, 11167.0, 11170.0, 11186.0, 11213.0, 22918.0, 23034.0, 23102.0, 23175.0, 23179.0, 23224.0, 23406.0, 23564.0, 23593.0, 23643.0, 23704.0, 23764.0, 25825.0, 25937.0, 25939.0, 26136.0, 26353.0, 26471.0, 26508.0, 26509.0, 26524.0, 27173.0, 27180.0, 27284.0, 28231.0, 28959.0, 28999.0, 29107.0, 29923.0, 29927.0, 29941.0, 29950.0, 30844.0, 50848.0, 51056.0, 51129.0, 51196.0, 51267.0, 51330.0, 51703.0, 51734.0, 51776.0, 54507.0, 54541.0, 54567.0, 54707.0, 54751.0, 55240.0, 55332.0, 55340.0, 55365.0, 55616.0, 56111.0, 56829.0, 56929.0, 57007.0, 57101.0, 57126.0, 57205.0, 57561.0, 57572.0, 57664.0, 57716.0, 57834.0, 64065.0, 64114.0, 64115.0, 64127.0, 64129.0, 64332.0, 64651.0, 64855.0, 64857.0, 79155.0, 79660.0, 79812.0, 79845.0, 79890.0, 79961.0, 79993.0, 80149.0, 80830.0, 83666.0, 84166.0, 84617.0, 84674.0, 84957.0, 85027.0, 85363.0, 85441.0, 85450.0, 90007.0, 90952.0, 91607.0, 94120.0, 113278.0, 114897.0, 114990.0, 115004.0, 115123.0, 116496.0, 148932.0, 149563.0, 151636.0, 157506.0, 166929.0, 169792.0, 170954.0, 196527.0, 197259.0, 255488.0, 283131.0, 343263.0, 375033.0, 387700.0, 768211.0 
GO:0005509 MF 8.41e-11  39/487   704/29107 D05 calcium ion binding                      182.0, 301.0, 302.0, 715.0, 716.0, 1003.0, 1824.0, 3339.0, 3710.0, 4256.0, 4811.0, 4855.0, 5333.0, 5359.0, 5627.0, 6279.0, 6280.0, 6281.0, 6402.0, 7052.0, 7056.0, 7057.0, 8639.0, 8641.0, 9708.0, 10627.0, 11167.0, 22918.0, 30844.0, 54567.0, 56102.0, 56103.0, 56105.0, 56106.0, 56108.0, 56109.0, 56111.0, 64123.0, 133584.0 
GO:0001228 MF 6.50e-10  29/487   446/29107 D04 DNA-binding transcription activator activity, RNA polymerase II-specific 1051.0, 1052.0, 1316.0, 1649.0, 2034.0, 2078.0, 2122.0, 2294.0, 2353.0, 3091.0, 3659.0, 3725.0, 3726.0, 4086.0, 4609.0, 4791.0, 5359.0, 5992.0, 6239.0, 6774.0, 6926.0, 7157.0, 23764.0, 26508.0, 28999.0, 54897.0, 55893.0, 64651.0, 169792.0 
GO:0019899 MF 9.38e-10  26/487   369/29107 D03 enzyme binding                           694.0, 958.0, 2081.0, 2633.0, 3091.0, 3162.0, 3310.0, 3570.0, 3690.0, 3725.0, 4734.0, 4792.0, 5260.0, 5329.0, 5359.0, 5770.0, 7157.0, 7538.0, 8614.0, 8692.0, 23406.0, 51196.0, 64115.0, 64127.0, 83666.0, 151636.0 
GO:0005102 MF 1.04e-08  24/487   357/29107 D03 signaling receptor binding               19.0, 133.0, 285.0, 301.0, 965.0, 1003.0, 1191.0, 2242.0, 2268.0, 2919.0, 3106.0, 3133.0, 3134.0, 3672.0, 5054.0, 5327.0, 5329.0, 6347.0, 6774.0, 10385.0, 10758.0, 27173.0, 29923.0, 51129.0 
GO:0042803 MF 4.40e-08  33/487   671/29107 D04 protein homodimerization activity        1051.0, 1649.0, 1890.0, 2040.0, 2081.0, 2633.0, 2634.0, 3162.0, 3315.0, 3570.0, 4170.0, 5175.0, 5819.0, 6281.0, 6556.0, 6774.0, 6890.0, 6913.0, 8322.0, 8572.0, 8614.0, 8737.0, 10241.0, 10288.0, 10392.0, 10993.0, 11030.0, 11213.0, 25937.0, 26353.0, 26508.0, 50848.0, 85363.0 
GO:0042802 MF 6.17e-08  55/487  1495/29107 D03 identical protein binding                301.0, 302.0, 355.0, 604.0, 715.0, 716.0, 1649.0, 2040.0, 2081.0, 2353.0, 2512.0, 2633.0, 2634.0, 3075.0, 3162.0, 3315.0, 3690.0, 3725.0, 4055.0, 4069.0, 4086.0, 4091.0, 4615.0, 4792.0, 4860.0, 5228.0, 5819.0, 5836.0, 6223.0, 6513.0, 6774.0, 6781.0, 7052.0, 7057.0, 7122.0, 7128.0, 7157.0, 7431.0, 7450.0, 7494.0, 8639.0, 8737.0, 8797.0, 9322.0, 9976.0, 10135.0, 10392.0, 10865.0, 25939.0, 26353.0, 51129.0, 64115.0, 85027.0, 85363.0, 114897.0 
GO:0005201 MF 8.12e-08  14/487   137/29107 D02 extracellular matrix structural constituent 165.0, 1116.0, 1282.0, 1284.0, 1295.0, 3490.0, 3491.0, 3915.0, 4256.0, 4811.0, 7057.0, 7450.0, 64129.0, 79812.0 
GO:0002020 MF 1.62e-07  12/487   103/29107 D04 protease binding                         302.0, 3554.0, 3690.0, 5054.0, 5272.0, 6402.0, 7128.0, 7157.0, 7450.0, 8797.0, 54507.0, 57126.0 
GO:0045569 MF 3.82e-07   4/487     5/29107 D03 TRAIL binding                            8793.0, 8794.0, 8795.0, 8797.0 
GO:0008134 MF 1.01e-06  15/487   193/29107 D03 transcription factor binding             1649.0, 2034.0, 2353.0, 3091.0, 3148.0, 3428.0, 3725.0, 3726.0, 4609.0, 4792.0, 5292.0, 6774.0, 7157.0, 8797.0, 10865.0 
GO:0003700 MF 1.96e-06  23/487   442/29107 D02 DNA-binding transcription factor activity 604.0, 1051.0, 1649.0, 2122.0, 2353.0, 3091.0, 3725.0, 4086.0, 4609.0, 4791.0, 6615.0, 6774.0, 7004.0, 7005.0, 7050.0, 7157.0, 7494.0, 7545.0, 8463.0, 26508.0, 55893.0, 64651.0, 84913.0 
GO:0005178 MF 5.13e-06  12/487   142/29107 D04 integrin binding                         1903.0, 2013.0, 3383.0, 3384.0, 3491.0, 3553.0, 3690.0, 7057.0, 7450.0, 50848.0, 57126.0, 83706.0 
GO:0045296 MF 7.18e-06  18/487   315/29107 D04 cadherin binding                         800.0, 1003.0, 1192.0, 1265.0, 1969.0, 5770.0, 6520.0, 7408.0, 7414.0, 8407.0, 9052.0, 9531.0, 26136.0, 30844.0, 50848.0, 56829.0, 64855.0, 114990.0 
GO:0003779 MF 1.06e-05  16/487   263/29107 D04 actin binding                            800.0, 1265.0, 2633.0, 6525.0, 7408.0, 7414.0, 8572.0, 9124.0, 10580.0, 11170.0, 23224.0, 23406.0, 25802.0, 51734.0, 64127.0, 170954.0 
GO:0000978 MF 1.19e-05  41/487  1178/29107 D09 RNA polymerase II cis-regulatory region sequence-specific DNA binding 604.0, 1051.0, 1052.0, 1316.0, 1649.0, 2034.0, 2078.0, 2122.0, 2294.0, 2353.0, 3091.0, 3428.0, 3659.0, 3665.0, 3725.0, 3726.0, 4086.0, 4609.0, 4791.0, 5992.0, 6239.0, 6615.0, 6774.0, 6913.0, 6926.0, 7004.0, 7005.0, 7050.0, 7157.0, 7494.0, 7545.0, 8463.0, 9658.0, 23764.0, 26508.0, 28999.0, 55893.0, 84166.0, 84913.0, 169792.0, 255877.0 
GO:0038023 MF 1.35e-05  14/487   210/29107 D02 signaling receptor activity              355.0, 958.0, 3383.0, 4855.0, 4982.0, 5329.0, 7056.0, 8322.0, 8795.0, 8797.0, 8809.0, 11025.0, 22918.0, 375033.0 
GO:0005518 MF 1.42e-05   8/487    66/29107 D03 collagen binding                         165.0, 871.0, 3672.0, 4811.0, 7450.0, 8515.0, 114897.0, 127435.0 
GO:0050786 MF 1.50e-05   4/487    10/29107 D04 RAGE receptor binding                    2357.0, 3148.0, 6279.0, 6280.0 
GO:0035662 MF 1.84e-05   3/487     4/29107 D05 Toll-like receptor 4 binding             6279.0, 6280.0, 23643.0 
GO:0005516 MF 3.75e-05  13/487   201/29107 D03 calmodulin binding                       165.0, 355.0, 800.0, 1265.0, 2669.0, 2872.0, 4846.0, 5260.0, 6004.0, 6016.0, 9261.0, 64005.0, 80271.0 
GO:0019900 MF 4.02e-05   9/487    98/29107 D04 kinase binding                           355.0, 694.0, 1051.0, 2013.0, 6513.0, 6615.0, 7128.0, 8394.0, 90007.0 
GO:0001618 MF 4.04e-05   8/487    76/29107 D03 virus receptor activity                  1969.0, 3383.0, 3678.0, 3690.0, 5359.0, 5819.0, 8692.0, 50848.0 
GO:0070051 MF 4.54e-05   3/487     5/29107 D03 fibrinogen binding                       1003.0, 3690.0, 7057.0 
GO:0019901 MF 5.04e-05  21/487   469/29107 D05 protein kinase binding                   388.0, 389.0, 1026.0, 2013.0, 2268.0, 3091.0, 3315.0, 3601.0, 4086.0, 5770.0, 5880.0, 6223.0, 6464.0, 6774.0, 7157.0, 7538.0, 11213.0, 64127.0, 79155.0, 85363.0, 197259.0 
GO:0005161 MF 9.13e-05   4/487    15/29107 D05 platelet-derived growth factor receptor binding 2081.0, 3554.0, 3678.0, 3690.0 
GO:0004908 MF 1.55e-04   3/487     7/29107 D05 interleukin-1 receptor activity          3554.0, 8809.0, 9173.0 
GO:0030881 MF 1.55e-04   3/487     7/29107 D03 beta-2-microglobulin binding             3133.0, 3134.0, 3140.0 
GO:0031625 MF 1.57e-04  15/487   296/29107 D05 ubiquitin protein ligase binding         958.0, 1026.0, 1191.0, 3091.0, 3310.0, 3725.0, 4055.0, 4091.0, 4792.0, 7133.0, 7157.0, 7414.0, 8322.0, 8737.0, 9246.0 
GO:0005525 MF 2.09e-04  17/487   373/29107 D08 GTP binding                              388.0, 389.0, 2633.0, 2634.0, 2669.0, 2768.0, 5872.0, 5880.0, 6016.0, 7052.0, 25939.0, 30844.0, 54707.0, 55340.0, 55647.0, 84617.0, 115004.0 
GO:0000987 MF 2.26e-04   6/487    52/29107 D08 cis-regulatory region sequence-specific DNA binding 3148.0, 7157.0, 7494.0, 9658.0, 25976.0, 55893.0 
GO:0002060 MF 2.79e-04   2/487     2/29107 D04 purine nucleobase binding                4860.0, 5836.0 
GO:0043184 MF 3.63e-04   3/487     9/29107 D06 vascular endothelial growth factor receptor 2 binding 1003.0, 3678.0, 3690.0 
```
