## Supplementary material for "Transcriptional and genetic sex differences for schizophrenia across the dorsolateral prefrontal cortex, hippocampus, and caudate nucleus": Data S4: GO_analysis_module_grey60.txt

```
GO:0005829 CC 2.42e-12 112/325  5294/29107 D02 cytosol                                  226.0, 242.0, 327.0, 398.0, 572.0, 738.0, 794.0, 818.0, 1212.0, 1639.0, 2193.0, 2582.0, 2644.0, 2879.0, 2987.0, 3029.0, 3208.0, 3265.0, 3795.0, 4350.0, 4723.0, 4779.0, 5050.0, 5214.0, 5300.0, 5434.0, 5518.0, 5536.0, 5590.0, 5709.0, 5830.0, 5881.0, 6620.0, 6770.0, 6804.0, 7001.0, 7070.0, 7264.0, 7283.0, 8344.0, 8536.0, 8775.0, 9040.0, 9093.0, 9513.0, 9715.0, 10005.0, 10043.0, 10273.0, 10452.0, 10533.0, 10814.0, 10856.0, 10900.0, 11021.0, 11140.0, 11151.0, 11313.0, 11336.0, 22907.0, 23587.0, 23770.0, 26100.0, 26155.0, 26232.0, 26270.0, 27044.0, 27077.0, 27183.0, 28989.0, 29101.0, 29903.0, 30845.0, 50861.0, 51271.0, 51295.0, 51428.0, 54512.0, 54997.0, 55111.0, 55163.0, 55611.0, 56998.0, 57576.0, 57704.0, 58157.0, 64333.0, 65009.0, 79094.0, 79176.0, 79873.0, 80097.0, 80142.0, 80331.0, 80700.0, 80776.0, 83547.0, 84254.0, 84261.0, 84303.0, 84656.0, 84688.0, 90135.0, 93436.0, 93611.0, 114757.0, 116138.0, 118813.0, 124790.0, 149603.0, 246330.0, 256281.0 
GO:0005739 CC 2.74e-09  41/325  1307/29107 D05 mitochondrion                            572.0, 622.0, 2879.0, 4191.0, 4723.0, 4913.0, 5018.0, 5188.0, 5300.0, 5518.0, 8402.0, 9093.0, 9673.0, 10131.0, 10452.0, 10873.0, 22907.0, 23770.0, 26073.0, 27349.0, 51102.0, 51295.0, 51335.0, 54998.0, 55178.0, 55572.0, 55753.0, 56953.0, 57128.0, 58157.0, 60314.0, 64963.0, 65009.0, 65990.0, 80142.0, 80331.0, 83605.0, 84303.0, 90529.0, 284106.0, 400916.0 
GO:0098978 CC 1.22e-06  16/325   332/29107 D04 glutamatergic synapse                    2563.0, 3208.0, 3265.0, 5300.0, 5590.0, 6804.0, 8536.0, 8775.0, 10211.0, 10675.0, 10814.0, 11151.0, 50632.0, 53826.0, 57617.0, 79012.0 
GO:0005765 CC 5.54e-06  15/325   331/29107 D07 lysosomal membrane                       53.0, 4758.0, 5664.0, 9114.0, 10211.0, 10641.0, 23646.0, 57617.0, 64601.0, 79803.0, 80331.0, 80700.0, 83547.0, 90809.0, 155066.0 
GO:0005759 CC 7.08e-06  16/325   381/29107 D05 mitochondrial matrix                     622.0, 3029.0, 4191.0, 5018.0, 9093.0, 10131.0, 10873.0, 26073.0, 27349.0, 51102.0, 55178.0, 55739.0, 55753.0, 56953.0, 57128.0, 60314.0 
GO:0005737 CC 2.74e-05  82/325  4713/29107 D02 cytoplasm                                321.0, 808.0, 818.0, 1639.0, 2193.0, 2644.0, 3208.0, 3265.0, 3795.0, 4191.0, 4758.0, 5050.0, 5214.0, 5300.0, 5518.0, 5524.0, 5590.0, 5830.0, 6620.0, 6623.0, 7001.0, 7283.0, 8303.0, 9513.0, 10043.0, 10273.0, 10361.0, 10533.0, 10856.0, 11140.0, 11142.0, 11151.0, 11313.0, 11344.0, 22907.0, 23386.0, 23587.0, 25864.0, 25876.0, 26232.0, 26270.0, 27183.0, 28989.0, 29901.0, 30845.0, 50861.0, 51271.0, 51295.0, 54512.0, 54870.0, 54985.0, 54997.0, 55572.0, 56998.0, 57179.0, 60314.0, 60626.0, 64147.0, 64333.0, 64781.0, 65009.0, 78986.0, 79094.0, 79140.0, 79142.0, 79176.0, 79734.0, 80700.0, 83547.0, 83605.0, 84254.0, 84926.0, 84934.0, 93611.0, 116138.0, 116225.0, 124790.0, 127262.0, 149603.0, 255275.0, 283871.0, 389119.0 
GO:0016020 CC 3.60e-05  45/325  2127/29107 D02 membrane                                 53.0, 226.0, 398.0, 738.0, 818.0, 955.0, 1639.0, 2030.0, 2193.0, 2542.0, 4191.0, 4758.0, 5050.0, 5214.0, 5518.0, 5590.0, 5664.0, 5709.0, 5830.0, 8775.0, 9114.0, 9486.0, 9513.0, 10043.0, 10131.0, 10211.0, 10423.0, 10525.0, 10675.0, 10856.0, 11151.0, 23770.0, 26100.0, 26232.0, 27044.0, 27077.0, 51304.0, 51428.0, 55324.0, 56052.0, 79803.0, 80331.0, 80776.0, 81037.0, 94160.0 
GO:0031902 CC 9.40e-05   8/325   127/29107 D07 late endosome membrane                   9399.0, 23646.0, 27183.0, 57617.0, 64601.0, 80700.0, 83547.0, 90809.0 
GO:0043005 CC 1.24e-04  13/325   338/29107 D04 neuron projection                        794.0, 818.0, 1639.0, 2563.0, 5300.0, 5881.0, 6770.0, 6804.0, 8448.0, 50861.0, 57576.0, 80023.0, 114757.0 
GO:0030426 CC 1.37e-04   8/325   134/29107 D03 growth cone                              808.0, 5664.0, 5881.0, 7070.0, 9513.0, 11336.0, 11344.0, 50861.0 
GO:0016021 CC 3.06e-04  62/325  3536/29107 D03 integral component of membrane           53.0, 738.0, 955.0, 2030.0, 2542.0, 4779.0, 6545.0, 6804.0, 8303.0, 9143.0, 9399.0, 9486.0, 9673.0, 10423.0, 10452.0, 10675.0, 10904.0, 23646.0, 25864.0, 29928.0, 50632.0, 51161.0, 51304.0, 54946.0, 54958.0, 56052.0, 57704.0, 64781.0, 64838.0, 65990.0, 79041.0, 79064.0, 79089.0, 79932.0, 80023.0, 80142.0, 80775.0, 81037.0, 84222.0, 84277.0, 84867.0, 84892.0, 90809.0, 90956.0, 94160.0, 113655.0, 114789.0, 138311.0, 149175.0, 154790.0, 155066.0, 162427.0, 192683.0, 221491.0, 252995.0, 255275.0, 283985.0, 285613.0, 374882.0, 388021.0, 100130519.0, 100507588.0 
GO:0005515 MF 2.87e-35 248/325 12418/29107 D02 protein binding                          53.0, 166.0, 226.0, 321.0, 327.0, 398.0, 572.0, 738.0, 808.0, 818.0, 1212.0, 1639.0, 1745.0, 2161.0, 2193.0, 2542.0, 2563.0, 2644.0, 2801.0, 2879.0, 2962.0, 2987.0, 3029.0, 3049.0, 3208.0, 3265.0, 3485.0, 3795.0, 4061.0, 4350.0, 4681.0, 4723.0, 4758.0, 4779.0, 4913.0, 5018.0, 5050.0, 5188.0, 5214.0, 5300.0, 5434.0, 5518.0, 5524.0, 5536.0, 5590.0, 5664.0, 5709.0, 5830.0, 5881.0, 5993.0, 6324.0, 6441.0, 6620.0, 6623.0, 6770.0, 6804.0, 6919.0, 7001.0, 7070.0, 7260.0, 7264.0, 7283.0, 7480.0, 8344.0, 8402.0, 8448.0, 8536.0, 8775.0, 9040.0, 9093.0, 9114.0, 9143.0, 9275.0, 9278.0, 9399.0, 9513.0, 9715.0, 9806.0, 10005.0, 10043.0, 10131.0, 10211.0, 10273.0, 10361.0, 10423.0, 10452.0, 10474.0, 10525.0, 10533.0, 10534.0, 10641.0, 10675.0, 10814.0, 10856.0, 10900.0, 10904.0, 11021.0, 11072.0, 11140.0, 11142.0, 11151.0, 11313.0, 11336.0, 11344.0, 22907.0, 23386.0, 23587.0, 23640.0, 23646.0, 23770.0, 25803.0, 25876.0, 26017.0, 26073.0, 26100.0, 26155.0, 26232.0, 26240.0, 26270.0, 26580.0, 27044.0, 27077.0, 27183.0, 28989.0, 29101.0, 29901.0, 29903.0, 29928.0, 30845.0, 50512.0, 50632.0, 50861.0, 51042.0, 51162.0, 51271.0, 51282.0, 51295.0, 51310.0, 51335.0, 51428.0, 53826.0, 54512.0, 54870.0, 54913.0, 54946.0, 54958.0, 54997.0, 54998.0, 55111.0, 55152.0, 55163.0, 55178.0, 55222.0, 55324.0, 55565.0, 55611.0, 55739.0, 55753.0, 56341.0, 56970.0, 56998.0, 57128.0, 57179.0, 57184.0, 57617.0, 58157.0, 60314.0, 60626.0, 64147.0, 64333.0, 64601.0, 64781.0, 64963.0, 65009.0, 65990.0, 78986.0, 79089.0, 79094.0, 79095.0, 79140.0, 79142.0, 79176.0, 79697.0, 79734.0, 79803.0, 79873.0, 79932.0, 79947.0, 80023.0, 80097.0, 80142.0, 80331.0, 80344.0, 80700.0, 80775.0, 80776.0, 81037.0, 81621.0, 83547.0, 83605.0, 83638.0, 83746.0, 84254.0, 84261.0, 84277.0, 84303.0, 84656.0, 84688.0, 84759.0, 84867.0, 84892.0, 84934.0, 85359.0, 89927.0, 90809.0, 90956.0, 93611.0, 113655.0, 114757.0, 116138.0, 116225.0, 116841.0, 118813.0, 124790.0, 126299.0, 138162.0, 138311.0, 149603.0, 162427.0, 162989.0, 192683.0, 197407.0, 201254.0, 219541.0, 221424.0, 246330.0, 255275.0, 256281.0, 283985.0, 285613.0, 326624.0, 333926.0, 339231.0, 374659.0, 374882.0, 389119.0, 400916.0, 100532736.0 
```
