## Supplementary material for "Transcriptional and genetic sex differences for schizophrenia across the dorsolateral prefrontal cortex, hippocampus, and caudate nucleus": Data S4: GO_analysis_module_lightgreen.txt

```
GO:0010498 BP 3.72e-11   9/291    34/29107 D07 proteasomal protein catabolic process    1642.0, 5690.0, 5691.0, 5692.0, 5693.0, 5694.0, 5695.0, 7415.0, 10193.0 
GO:1902600 BP 1.09e-08  11/291   107/29107 D08 proton transmembrane transport           506.0, 533.0, 1327.0, 1329.0, 1337.0, 1340.0, 1537.0, 7384.0, 9296.0, 9551.0, 29796.0 
GO:0006412 BP 1.18e-08  14/291   195/29107 D07 translation                              3035.0, 6183.0, 6301.0, 10573.0, 51081.0, 51253.0, 51264.0, 51373.0, 54460.0, 63875.0, 64960.0, 65003.0, 65005.0, 128308.0 
GO:0043161 BP 1.31e-08  13/291   165/29107 D09 proteasome-mediated ubiquitin-dependent protein catabolic process 1642.0, 5691.0, 5693.0, 5702.0, 5704.0, 5705.0, 5708.0, 5710.0, 5714.0, 7345.0, 7415.0, 9870.0, 80196.0 
GO:0006120 BP 1.42e-08   8/291    45/29107 D08 mitochondrial electron transport, NADH to ubiquinone 4695.0, 4702.0, 4715.0, 4716.0, 4720.0, 4722.0, 4725.0, 4726.0 
GO:0032543 BP 7.40e-08   7/291    37/29107 D08 mitochondrial translation                3035.0, 6183.0, 51069.0, 51081.0, 51373.0, 54460.0, 64960.0 
GO:0032981 BP 9.80e-08   8/291    57/29107 D08 mitochondrial respiratory chain complex I assembly 4695.0, 4702.0, 4715.0, 4716.0, 4720.0, 4722.0, 4725.0, 55967.0 
GO:0006096 BP 1.01e-06   6/291    34/29107 D12 glycolytic process                       2026.0, 2597.0, 5213.0, 5223.0, 5315.0, 7167.0 
GO:0006886 BP 1.02e-06  14/291   280/29107 D06 intracellular protein transport          377.0, 379.0, 381.0, 1020.0, 1173.0, 1174.0, 1175.0, 1211.0, 9784.0, 22820.0, 23647.0, 55823.0, 64792.0, 152579.0 
GO:0006122 BP 3.06e-06   4/291    11/29107 D08 mitochondrial electron transport, ubiquinol to cytochrome c 1537.0, 7384.0, 29796.0, 440567.0 
GO:0016192 BP 5.20e-06  10/291   160/29107 D04 vesicle-mediated transport               377.0, 379.0, 381.0, 1173.0, 1174.0, 1175.0, 4645.0, 10121.0, 149111.0, 152579.0 
GO:0006979 BP 1.34e-05   8/291   108/29107 D03 response to oxidative stress             1861.0, 2937.0, 3163.0, 4720.0, 5693.0, 25824.0, 55967.0, 65018.0 
GO:0000226 BP 3.66e-05   8/291   124/29107 D06 microtubule cytoskeleton organization    1020.0, 2597.0, 7277.0, 7280.0, 10376.0, 10383.0, 25809.0, 203068.0 
GO:0005743 CC 1.44e-24  37/291   404/29107 D05 mitochondrial inner membrane             516.0, 1327.0, 1329.0, 1337.0, 1340.0, 1537.0, 4695.0, 4702.0, 4715.0, 4716.0, 4722.0, 4725.0, 4726.0, 6183.0, 6389.0, 7384.0, 9551.0, 10573.0, 26519.0, 29796.0, 30968.0, 51069.0, 51081.0, 51253.0, 51264.0, 51373.0, 54460.0, 55245.0, 55967.0, 63875.0, 64949.0, 64960.0, 65003.0, 65005.0, 65018.0, 125988.0, 128308.0 
GO:0005829 CC 3.43e-22 124/291  5294/29107 D02 cytosol                                  47.0, 211.0, 231.0, 445.0, 599.0, 826.0, 832.0, 898.0, 1020.0, 1032.0, 1072.0, 1173.0, 1174.0, 1175.0, 1211.0, 1327.0, 1635.0, 1716.0, 1845.0, 1861.0, 1984.0, 2026.0, 2170.0, 2224.0, 2597.0, 2805.0, 2885.0, 2937.0, 3035.0, 3852.0, 4738.0, 4830.0, 5213.0, 5223.0, 5315.0, 5432.0, 5478.0, 5571.0, 5690.0, 5691.0, 5692.0, 5693.0, 5694.0, 5695.0, 5702.0, 5704.0, 5705.0, 5708.0, 5710.0, 5714.0, 5719.0, 6301.0, 6633.0, 6843.0, 6903.0, 7074.0, 7167.0, 7277.0, 7345.0, 7389.0, 7390.0, 7415.0, 8078.0, 8341.0, 8799.0, 9296.0, 9343.0, 9470.0, 9533.0, 9577.0, 9784.0, 9870.0, 9927.0, 10120.0, 10121.0, 10193.0, 10360.0, 10383.0, 10419.0, 10540.0, 10552.0, 10573.0, 10574.0, 10670.0, 10980.0, 11258.0, 11261.0, 22820.0, 22861.0, 23647.0, 23710.0, 25804.0, 25824.0, 25906.0, 27095.0, 27335.0, 29086.0, 29099.0, 50813.0, 51292.0, 51451.0, 51504.0, 51728.0, 54187.0, 55794.0, 55845.0, 55967.0, 58485.0, 60673.0, 65018.0, 79035.0, 79077.0, 79622.0, 80196.0, 81565.0, 84557.0, 84993.0, 85369.0, 91782.0, 115024.0, 135138.0, 140465.0, 144423.0, 203068.0 
GO:0005739 CC 1.89e-20  56/291  1307/29107 D05 mitochondrion                            211.0, 309.0, 506.0, 516.0, 1327.0, 1329.0, 1337.0, 1340.0, 1537.0, 1716.0, 2237.0, 3035.0, 3420.0, 4702.0, 4715.0, 4720.0, 4722.0, 4725.0, 5315.0, 5692.0, 6389.0, 7384.0, 7390.0, 8508.0, 8799.0, 9158.0, 9551.0, 9927.0, 10573.0, 11334.0, 23710.0, 23787.0, 25813.0, 25824.0, 26519.0, 26995.0, 27166.0, 28958.0, 51069.0, 51253.0, 51264.0, 51603.0, 55245.0, 55794.0, 55967.0, 56993.0, 57019.0, 63875.0, 64949.0, 64960.0, 65003.0, 65005.0, 65018.0, 79077.0, 125988.0, 128308.0 
GO:0000502 CC 1.24e-16  14/291    53/29107 D05 proteasome complex                       5690.0, 5691.0, 5692.0, 5693.0, 5694.0, 5695.0, 5702.0, 5704.0, 5705.0, 5708.0, 5710.0, 5714.0, 5719.0, 7415.0 
GO:0070062 CC 8.04e-16  65/291  2169/29107 D06 extracellular exosome                    47.0, 231.0, 309.0, 377.0, 381.0, 445.0, 506.0, 826.0, 832.0, 1072.0, 1173.0, 1642.0, 1861.0, 2026.0, 2170.0, 2597.0, 2805.0, 2822.0, 2885.0, 2937.0, 3012.0, 3852.0, 4645.0, 4738.0, 4830.0, 5176.0, 5223.0, 5315.0, 5478.0, 5510.0, 5690.0, 5691.0, 5692.0, 5693.0, 5694.0, 5705.0, 5708.0, 6301.0, 6633.0, 7167.0, 7277.0, 7280.0, 7415.0, 8341.0, 8365.0, 8367.0, 9296.0, 10120.0, 10121.0, 10383.0, 10540.0, 10552.0, 10574.0, 11041.0, 11261.0, 25813.0, 25824.0, 29105.0, 54187.0, 55118.0, 55845.0, 85369.0, 140465.0, 203068.0, 553115.0 
GO:0005654 CC 3.59e-14  87/291  3805/29107 D02 nucleoplasm                              47.0, 103.0, 211.0, 231.0, 322.0, 898.0, 1020.0, 1032.0, 1327.0, 1642.0, 1845.0, 2224.0, 2237.0, 2805.0, 2885.0, 4173.0, 4720.0, 4738.0, 4809.0, 5432.0, 5571.0, 5690.0, 5691.0, 5692.0, 5693.0, 5694.0, 5695.0, 5702.0, 5704.0, 5705.0, 5708.0, 5710.0, 5714.0, 5719.0, 6612.0, 6633.0, 6827.0, 7345.0, 7389.0, 7391.0, 7415.0, 8341.0, 8365.0, 8367.0, 8799.0, 9128.0, 9277.0, 9343.0, 9533.0, 9577.0, 9587.0, 9913.0, 10055.0, 10248.0, 10360.0, 10419.0, 10465.0, 10980.0, 22861.0, 25804.0, 25906.0, 27166.0, 29086.0, 29099.0, 29105.0, 29959.0, 50813.0, 51069.0, 51155.0, 51400.0, 51451.0, 51504.0, 51728.0, 55272.0, 55651.0, 55794.0, 57019.0, 64949.0, 64960.0, 79035.0, 79622.0, 80196.0, 84316.0, 91782.0, 92856.0, 112950.0, 125988.0 
GO:0016020 CC 6.30e-13  59/291  2127/29107 D02 membrane                                 47.0, 103.0, 309.0, 506.0, 826.0, 832.0, 1020.0, 1072.0, 1174.0, 1211.0, 1327.0, 1537.0, 1650.0, 1861.0, 1984.0, 2026.0, 2237.0, 2597.0, 3163.0, 3852.0, 4173.0, 4259.0, 4830.0, 5213.0, 5223.0, 5478.0, 5571.0, 5690.0, 5702.0, 5704.0, 5705.0, 5708.0, 5719.0, 7074.0, 8079.0, 8365.0, 8367.0, 8799.0, 9158.0, 9296.0, 9343.0, 9784.0, 9791.0, 10061.0, 10120.0, 10540.0, 23420.0, 23463.0, 23787.0, 25804.0, 26090.0, 27335.0, 29959.0, 56993.0, 57136.0, 65018.0, 78991.0, 83658.0, 84317.0 
GO:0022624 CC 1.66e-10   7/291    17/29107 D02 proteasome accessory complex             5702.0, 5704.0, 5705.0, 5708.0, 5710.0, 5714.0, 5719.0 
GO:0019774 CC 4.20e-10   6/291    11/29107 D02 proteasome core complex, beta-subunit complex 5690.0, 5691.0, 5692.0, 5693.0, 5694.0, 5695.0 
GO:0005737 CC 9.95e-10  89/291  4713/29107 D02 cytoplasm                                103.0, 309.0, 322.0, 377.0, 379.0, 381.0, 445.0, 898.0, 1020.0, 1032.0, 1072.0, 1642.0, 1716.0, 1845.0, 1984.0, 2224.0, 2597.0, 2805.0, 2822.0, 2885.0, 3035.0, 3852.0, 4201.0, 4645.0, 4738.0, 4826.0, 4830.0, 5201.0, 5223.0, 5315.0, 5478.0, 5510.0, 5571.0, 5705.0, 5797.0, 5816.0, 6301.0, 6612.0, 6903.0, 7277.0, 7280.0, 7345.0, 7415.0, 8079.0, 8988.0, 9168.0, 9470.0, 9577.0, 9587.0, 9870.0, 10055.0, 10120.0, 10121.0, 10126.0, 10248.0, 10360.0, 10376.0, 10383.0, 10419.0, 10465.0, 10471.0, 10540.0, 10574.0, 10653.0, 10670.0, 11261.0, 23647.0, 25809.0, 25824.0, 29086.0, 29105.0, 29959.0, 51016.0, 51154.0, 51155.0, 51603.0, 54187.0, 57019.0, 57095.0, 64744.0, 65018.0, 80196.0, 83658.0, 84316.0, 92675.0, 115024.0, 127700.0, 203068.0, 553115.0 
GO:0005747 CC 1.05e-09   9/291    48/29107 D06 mitochondrial respiratory chain complex I 4695.0, 4702.0, 4715.0, 4716.0, 4720.0, 4722.0, 4725.0, 4726.0, 55967.0 
GO:0005874 CC 1.52e-09  18/291   298/29107 D06 microtubule                              1020.0, 6903.0, 7074.0, 7277.0, 7280.0, 10126.0, 10376.0, 10383.0, 10540.0, 10574.0, 11258.0, 23710.0, 25809.0, 29105.0, 81565.0, 83658.0, 84557.0, 203068.0 
GO:0005634 CC 5.11e-09  95/291  5371/29107 D05 nucleus                                  103.0, 322.0, 445.0, 506.0, 898.0, 1020.0, 1032.0, 1072.0, 1537.0, 1642.0, 1716.0, 1845.0, 1984.0, 2237.0, 2597.0, 2805.0, 2885.0, 3012.0, 3420.0, 3852.0, 4173.0, 4738.0, 4809.0, 4830.0, 5213.0, 5315.0, 5432.0, 5478.0, 5510.0, 5571.0, 5690.0, 5691.0, 5692.0, 5693.0, 5694.0, 5695.0, 5702.0, 5704.0, 5705.0, 5708.0, 5710.0, 5714.0, 5719.0, 5816.0, 6301.0, 6612.0, 6633.0, 7074.0, 7167.0, 7280.0, 7391.0, 7415.0, 8078.0, 8079.0, 8341.0, 8365.0, 8367.0, 8988.0, 9128.0, 9158.0, 9343.0, 9552.0, 9577.0, 9587.0, 9878.0, 9913.0, 10055.0, 10248.0, 10383.0, 10419.0, 10552.0, 10670.0, 11261.0, 22861.0, 25804.0, 25824.0, 25911.0, 27335.0, 29086.0, 29114.0, 51155.0, 51603.0, 55272.0, 57095.0, 65018.0, 79035.0, 79077.0, 79622.0, 79891.0, 80196.0, 84316.0, 85369.0, 92675.0, 135138.0, 203068.0 
GO:0008540 CC 1.18e-08   5/291     9/29107 D02 proteasome regulatory particle, base subcomplex 5702.0, 5704.0, 5705.0, 5708.0, 5710.0 
GO:0005839 CC 3.27e-08   6/291    20/29107 D02 proteasome core complex                  5690.0, 5691.0, 5692.0, 5693.0, 5694.0, 5695.0 
GO:1904813 CC 5.14e-08  11/291   124/29107 D05 ficolin-1-rich granule lumen             47.0, 5223.0, 5315.0, 5478.0, 5695.0, 5702.0, 5708.0, 5719.0, 7415.0, 10120.0, 29099.0 
GO:0005762 CC 6.33e-08   8/291    54/29107 D06 mitochondrial large ribosomal subunit    10573.0, 51069.0, 51253.0, 51264.0, 63875.0, 65003.0, 65005.0, 128308.0 
GO:0034774 CC 2.53e-07  10/291   115/29107 D06 secretory granule lumen                  5223.0, 5315.0, 5478.0, 5695.0, 5702.0, 5708.0, 5719.0, 7415.0, 10120.0, 29099.0 
GO:0005763 CC 2.97e-07   6/291    28/29107 D06 mitochondrial small ribosomal subunit    6183.0, 51081.0, 51373.0, 54460.0, 64949.0, 64960.0 
GO:0046540 CC 2.34e-06   6/291    39/29107 D06 U4/U6 x U5 tri-snRNP complex             4809.0, 6633.0, 9128.0, 9343.0, 10465.0, 25804.0 
GO:0005761 CC 3.51e-06   5/291    24/29107 D07 mitochondrial ribosome                   6183.0, 10573.0, 51253.0, 65003.0, 65005.0 
GO:0005750 CC 6.52e-06   4/291    13/29107 D05 mitochondrial respiratory chain complex III 1537.0, 7384.0, 29796.0, 440567.0 
GO:0005741 CC 1.46e-05  10/291   180/29107 D06 mitochondrial outer membrane             445.0, 518.0, 599.0, 4830.0, 6843.0, 9927.0, 23787.0, 25813.0, 56993.0, 65018.0 
GO:0005869 CC 1.62e-05   4/291    16/29107 D03 dynactin complex                         10120.0, 10121.0, 10540.0, 11258.0 
GO:0005758 CC 2.18e-05   7/291    84/29107 D06 mitochondrial intermembrane space        4702.0, 4725.0, 26519.0, 27166.0, 30968.0, 57019.0, 65018.0 
GO:0005838 CC 5.34e-05   3/291     8/29107 D02 proteasome regulatory particle           5708.0, 5714.0, 5719.0 
GO:0071001 CC 9.96e-05   2/291     2/29107 D05 U4/U6 snRNP                              9128.0, 10465.0 
GO:0030684 CC 9.96e-05   2/291     2/29107 D03 preribosome                              55272.0, 92856.0 
GO:0000276 CC 1.13e-04   3/291    10/29107 D05 mitochondrial proton-transporting ATP synthase complex, coupling factor F(o) 516.0, 518.0, 9551.0 
GO:0044297 CC 1.24e-04   6/291    77/29107 D02 cell body                                2785.0, 10574.0, 23710.0, 65018.0, 135138.0, 203068.0 
GO:0071005 CC 1.41e-04   5/291    50/29107 D05 U2-type precatalytic spliceosome         4809.0, 6633.0, 9128.0, 9343.0, 25804.0 
GO:0031982 CC 2.18e-04   8/291   160/29107 D04 vesicle                                  1072.0, 2597.0, 4645.0, 5315.0, 5478.0, 10540.0, 84058.0, 135138.0 
GO:0000781 CC 2.18e-04   8/291   160/29107 D03 chromosome, telomeric region             1642.0, 2237.0, 4173.0, 8365.0, 8367.0, 9878.0, 55651.0, 79035.0 
GO:0015630 CC 2.37e-04   8/291   162/29107 D06 microtubule cytoskeleton                 2597.0, 7277.0, 9927.0, 10120.0, 10121.0, 10376.0, 11261.0, 252839.0 
GO:0032991 CC 2.89e-04  17/291   643/29107 D01 protein-containing complex               322.0, 1642.0, 2237.0, 4645.0, 4809.0, 5478.0, 5816.0, 7415.0, 8365.0, 8367.0, 8799.0, 9784.0, 25804.0, 27166.0, 51504.0, 84262.0, 203068.0 
GO:0034457 CC 2.97e-04   2/291     3/29107 D03 Mpp10 complex                            55272.0, 92856.0 
GO:0008180 CC 4.12e-04   3/291    15/29107 D03 COP9 signalosome                         2885.0, 10980.0, 50813.0 
GO:0005753 CC 6.06e-04   3/291    17/29107 D05 mitochondrial proton-transporting ATP synthase complex 506.0, 516.0, 9551.0 
GO:0032040 CC 6.11e-04   4/291    39/29107 D04 small-subunit processome                 4809.0, 9277.0, 55272.0, 92856.0 
GO:0036020 CC 7.22e-04   3/291    18/29107 D08 endolysosome membrane                    1173.0, 1175.0, 1211.0 
GO:0005751 CC 8.51e-04   3/291    19/29107 D05 mitochondrial respiratory chain complex IV 1327.0, 1329.0, 1337.0 
GO:0045263 CC 9.76e-04   2/291     5/29107 D04 proton-transporting ATP synthase complex, coupling factor F(o) 516.0, 518.0 
GO:0070552 CC 9.76e-04   2/291     5/29107 D03 BRISC complex                            9577.0, 29086.0 
GO:0043231 CC 1.13e-03  19/291   846/29107 D04 intracellular membrane-bounded organelle 1174.0, 1175.0, 1650.0, 1861.0, 2597.0, 2822.0, 4259.0, 5478.0, 7415.0, 8799.0, 9343.0, 9784.0, 10237.0, 10248.0, 10465.0, 25824.0, 84557.0, 219738.0, 252839.0 
GO:0005515 MF 8.83e-38 231/291 12418/29107 D02 protein binding                          47.0, 103.0, 211.0, 231.0, 309.0, 322.0, 377.0, 379.0, 381.0, 445.0, 506.0, 516.0, 533.0, 599.0, 826.0, 832.0, 898.0, 1020.0, 1032.0, 1072.0, 1173.0, 1175.0, 1211.0, 1327.0, 1329.0, 1337.0, 1537.0, 1635.0, 1642.0, 1650.0, 1845.0, 1861.0, 1984.0, 2026.0, 2170.0, 2224.0, 2237.0, 2597.0, 2785.0, 2885.0, 2937.0, 3012.0, 3163.0, 3489.0, 3765.0, 3852.0, 4173.0, 4201.0, 4259.0, 4645.0, 4702.0, 4715.0, 4716.0, 4720.0, 4722.0, 4725.0, 4738.0, 4809.0, 4830.0, 5176.0, 5201.0, 5213.0, 5223.0, 5315.0, 5432.0, 5478.0, 5510.0, 5571.0, 5646.0, 5690.0, 5691.0, 5692.0, 5693.0, 5694.0, 5695.0, 5702.0, 5704.0, 5705.0, 5708.0, 5710.0, 5714.0, 5797.0, 6183.0, 6301.0, 6389.0, 6612.0, 6633.0, 6827.0, 6843.0, 6866.0, 6903.0, 7074.0, 7167.0, 7277.0, 7280.0, 7345.0, 7384.0, 7389.0, 7391.0, 7415.0, 8078.0, 8079.0, 8365.0, 8367.0, 8508.0, 8799.0, 9128.0, 9168.0, 9296.0, 9343.0, 9470.0, 9533.0, 9552.0, 9577.0, 9587.0, 9784.0, 9870.0, 9878.0, 9913.0, 9927.0, 10055.0, 10120.0, 10121.0, 10126.0, 10193.0, 10237.0, 10248.0, 10360.0, 10376.0, 10383.0, 10419.0, 10465.0, 10471.0, 10540.0, 10573.0, 10574.0, 10670.0, 10980.0, 11041.0, 11258.0, 11261.0, 11334.0, 22820.0, 22861.0, 23420.0, 23463.0, 23647.0, 23710.0, 23787.0, 25804.0, 25813.0, 25824.0, 25906.0, 25911.0, 26519.0, 27095.0, 27122.0, 27166.0, 27335.0, 28956.0, 28958.0, 29086.0, 29099.0, 29105.0, 29959.0, 30968.0, 50813.0, 51016.0, 51154.0, 51155.0, 51264.0, 51292.0, 51373.0, 51400.0, 51451.0, 51504.0, 51603.0, 51728.0, 54865.0, 55118.0, 55245.0, 55272.0, 55530.0, 55651.0, 55823.0, 55845.0, 55967.0, 56993.0, 57019.0, 57136.0, 58485.0, 60673.0, 63875.0, 63905.0, 64130.0, 64744.0, 65003.0, 65005.0, 65018.0, 79035.0, 79077.0, 79137.0, 79622.0, 79714.0, 79722.0, 80196.0, 81565.0, 83658.0, 84262.0, 84316.0, 84317.0, 84557.0, 84993.0, 85369.0, 91782.0, 92856.0, 112950.0, 113444.0, 115024.0, 125988.0, 126823.0, 140465.0, 149111.0, 152217.0, 171177.0, 203068.0, 219738.0, 252839.0, 283237.0, 387923.0, 553115.0 
GO:0008137 MF 2.95e-10   9/291    42/29107 D07 NADH dehydrogenase (ubiquinone) activity 4695.0, 4702.0, 4715.0, 4716.0, 4720.0, 4722.0, 4725.0, 4726.0, 55967.0 
GO:0003723 MF 5.63e-10  41/291  1388/29107 D04 RNA binding                              103.0, 445.0, 1984.0, 2224.0, 2885.0, 4809.0, 4830.0, 5315.0, 5478.0, 5710.0, 6183.0, 6301.0, 6633.0, 7415.0, 8365.0, 8367.0, 9277.0, 9343.0, 9470.0, 10248.0, 10360.0, 10573.0, 25804.0, 26995.0, 29105.0, 51069.0, 51081.0, 51154.0, 51253.0, 51264.0, 54460.0, 54865.0, 55272.0, 55651.0, 55794.0, 64949.0, 64960.0, 65003.0, 65005.0, 280636.0, 553115.0 
GO:0004298 MF 2.66e-09   6/291    14/29107 D05 threonine-type endopeptidase activity    5690.0, 5691.0, 5692.0, 5693.0, 5694.0, 5695.0 
GO:0031625 MF 9.29e-09  17/291   296/29107 D05 ubiquitin protein ligase binding         322.0, 4720.0, 4738.0, 7167.0, 7345.0, 7384.0, 7415.0, 9470.0, 9927.0, 10376.0, 10670.0, 23710.0, 65018.0, 80196.0, 84557.0, 135138.0, 203068.0 
GO:0003735 MF 1.22e-08  13/291   164/29107 D02 structural constituent of ribosome       6183.0, 10573.0, 51069.0, 51081.0, 51253.0, 51264.0, 51373.0, 54460.0, 63875.0, 64960.0, 65003.0, 65005.0, 128308.0 
GO:0003924 MF 1.23e-06  15/291   327/29107 D07 GTPase activity                          377.0, 379.0, 381.0, 2785.0, 6903.0, 7277.0, 7280.0, 9343.0, 9927.0, 10376.0, 10383.0, 10670.0, 64792.0, 171177.0, 203068.0 
GO:0005525 MF 1.31e-06  16/291   373/29107 D08 GTP binding                              309.0, 377.0, 379.0, 381.0, 4830.0, 7277.0, 7280.0, 9343.0, 9927.0, 10376.0, 10383.0, 10670.0, 23647.0, 64792.0, 171177.0, 203068.0 
GO:0009055 MF 3.18e-06   7/291    63/29107 D03 electron transfer activity               231.0, 3420.0, 4720.0, 4722.0, 4726.0, 6389.0, 57019.0 
GO:0044877 MF 4.15e-06  15/291   361/29107 D02 protein-containing complex binding       322.0, 599.0, 1211.0, 1642.0, 2885.0, 4702.0, 5816.0, 7384.0, 7391.0, 55845.0, 60673.0, 65018.0, 81565.0, 84262.0, 203068.0 
GO:0036402 MF 1.93e-05   3/291     6/29107 D02 proteasome-activating activity           5702.0, 5704.0, 5705.0 
GO:0008121 MF 1.93e-05   3/291     6/29107 D07 ubiquinol-cytochrome-c reductase activity 1537.0, 7384.0, 29796.0 
GO:0004129 MF 2.68e-05   4/291    18/29107 D07 cytochrome-c oxidase activity            1327.0, 1329.0, 1337.0, 1340.0 
GO:0015078 MF 2.68e-05   4/291    18/29107 D06 proton transmembrane transporter activity 516.0, 518.0, 533.0, 9296.0 
GO:0046982 MF 2.79e-05  13/291   326/29107 D04 protein heterodimerization activity      599.0, 3012.0, 6827.0, 7391.0, 8341.0, 8365.0, 8367.0, 9913.0, 10055.0, 10419.0, 10670.0, 51504.0, 553115.0 
GO:0042288 MF 4.18e-05   4/291    20/29107 D05 MHC class I protein binding              506.0, 7415.0, 10383.0, 203068.0 
GO:0003880 MF 9.96e-05   2/291     2/29107 D08 protein C-terminal carboxyl O-methyltransferase activity 23463.0, 51451.0 
GO:0042802 MF 1.35e-04  31/291  1495/29107 D03 identical protein binding                211.0, 309.0, 445.0, 599.0, 1635.0, 1861.0, 2597.0, 2885.0, 2937.0, 3035.0, 3489.0, 4259.0, 4830.0, 5213.0, 5702.0, 5710.0, 5797.0, 5816.0, 7391.0, 7415.0, 8799.0, 10126.0, 10193.0, 10419.0, 10540.0, 23647.0, 55845.0, 60673.0, 79077.0, 81565.0, 553115.0 
GO:0051082 MF 1.37e-04   7/291   112/29107 D03 unfolded protein binding                 1861.0, 5201.0, 5478.0, 10383.0, 10471.0, 10574.0, 84317.0 
GO:0019904 MF 1.94e-04  10/291   245/29107 D03 protein domain specific binding          7415.0, 8365.0, 8367.0, 10193.0, 22861.0, 23647.0, 55823.0, 63875.0, 64130.0, 203068.0 
GO:0031593 MF 2.18e-04   4/291    30/29107 D04 polyubiquitin modification-dependent protein binding 5710.0, 7415.0, 9577.0, 84993.0 
GO:0000981 MF 9.78e-05   1/291  1241/29107 D03 DNA-binding transcription factor activity, RNA polymerase II-specific 7391.0 
```
