## Supplementary material for "Transcriptional and genetic sex differences for schizophrenia across the dorsolateral prefrontal cortex, hippocampus, and caudate nucleus": Data S4: GO_analysis_module_lightyellow.txt

```
GO:0021938 BP 2.54e-06   3/186     5/29107 D07 smoothened signaling pathway involved in regulation of cerebellar granule cell precursor cell proliferation 2736.0, 6608.0, 23090.0 
GO:0060831 BP 5.06e-06   3/186     6/29107 D07 smoothened signaling pathway involved in dorsal/ventral neural tube patterning 2736.0, 2737.0, 5727.0 
GO:0071397 BP 7.22e-06   4/186    20/29107 D07 cellular response to cholesterol         1605.0, 5727.0, 6608.0, 23209.0 
GO:0033674 BP 7.49e-06   6/186    73/29107 D09 positive regulation of kinase activity   558.0, 1956.0, 2047.0, 2261.0, 5159.0, 10461.0 
GO:0007411 BP 1.22e-05   8/186   166/29107 D04 axon guidance                            655.0, 1605.0, 2047.0, 2736.0, 2737.0, 3913.0, 4853.0, 9355.0 
GO:0045879 BP 2.53e-05   4/186    27/29107 D07 negative regulation of smoothened signaling pathway 2736.0, 2737.0, 5727.0, 9283.0 
GO:0042475 BP 2.71e-05   5/186    55/29107 D05 odontogenesis of dentin-containing tooth 655.0, 2736.0, 2737.0, 4038.0, 6608.0 
GO:0043235 CC 1.04e-09  13/186   209/29107 D02 receptor complex                         117.0, 558.0, 1271.0, 1956.0, 2047.0, 2261.0, 3693.0, 4853.0, 5159.0, 9283.0, 10461.0, 55890.0, 84059.0 
GO:0005886 CC 1.10e-06  55/186  4500/29107 D03 plasma membrane                          117.0, 148.0, 477.0, 482.0, 558.0, 1271.0, 1471.0, 1605.0, 1956.0, 2047.0, 2261.0, 2905.0, 3679.0, 3693.0, 4038.0, 4504.0, 4651.0, 4853.0, 5159.0, 5322.0, 5727.0, 6263.0, 6509.0, 6529.0, 6538.0, 6608.0, 8325.0, 9283.0, 10461.0, 10936.0, 23205.0, 23209.0, 23580.0, 54894.0, 55890.0, 56262.0, 56301.0, 57348.0, 57381.0, 60495.0, 64344.0, 81618.0, 84059.0, 84133.0, 84239.0, 84418.0, 93129.0, 116372.0, 147495.0, 220074.0, 284111.0, 341640.0, 375704.0, 388419.0, 729359.0 
GO:0031012 CC 4.35e-06  10/186   245/29107 D03 extracellular matrix                     1463.0, 2192.0, 5919.0, 9865.0, 30008.0, 60495.0, 79148.0, 89932.0, 129080.0, 339366.0 
GO:0005901 CC 9.47e-06   6/186    76/29107 D06 caveola                                  117.0, 148.0, 477.0, 5727.0, 6608.0, 23209.0 
GO:0005576 CC 1.17e-05  29/186  1854/29107 D02 extracellular region                     230.0, 655.0, 1463.0, 1471.0, 1605.0, 2047.0, 2192.0, 2261.0, 3913.0, 3955.0, 4240.0, 4853.0, 5236.0, 5322.0, 5360.0, 5919.0, 6271.0, 8741.0, 25891.0, 30008.0, 55901.0, 60495.0, 80301.0, 89932.0, 116372.0, 129080.0, 339366.0, 375704.0, 388419.0 
GO:0009986 CC 2.34e-05  14/186   579/29107 D02 cell surface                             117.0, 558.0, 1956.0, 2261.0, 3679.0, 3693.0, 4038.0, 4853.0, 5159.0, 6509.0, 6529.0, 54587.0, 56262.0, 84059.0 
GO:0060170 CC 2.96e-05   5/186    56/29107 D05 ciliary membrane                         2121.0, 5727.0, 6608.0, 9283.0, 54587.0 
GO:0005887 CC 3.39e-05  23/186  1403/29107 D04 integral component of plasma membrane    117.0, 148.0, 558.0, 1956.0, 2047.0, 2261.0, 2905.0, 4853.0, 5098.0, 5159.0, 6509.0, 6529.0, 6538.0, 10461.0, 10936.0, 54894.0, 55890.0, 56112.0, 56113.0, 56262.0, 56301.0, 84133.0, 147495.0 
GO:0005759 CC 1.83e-04  10/186   381/29107 D05 mitochondrial matrix                     1757.0, 3418.0, 6821.0, 8659.0, 26027.0, 51205.0, 80221.0, 84532.0, 84706.0, 137872.0 
GO:0070062 CC 1.91e-04  29/186  2169/29107 D06 extracellular exosome                    230.0, 558.0, 1471.0, 1605.0, 2047.0, 2184.0, 2192.0, 3418.0, 3693.0, 3913.0, 4240.0, 5236.0, 5837.0, 6509.0, 6608.0, 8741.0, 8991.0, 26027.0, 30008.0, 54587.0, 55890.0, 57381.0, 57447.0, 81618.0, 84059.0, 84418.0, 144100.0, 144568.0, 341640.0 
GO:0005604 CC 2.19e-04   5/186    85/29107 D05 basement membrane                        1605.0, 2192.0, 3913.0, 30008.0, 341640.0 
GO:0005925 CC 3.81e-04  10/186   418/29107 D05 focal adhesion                           1605.0, 1956.0, 2261.0, 3693.0, 5159.0, 8412.0, 55901.0, 57514.0, 64759.0, 79038.0 
GO:0071953 CC 4.01e-04   2/186     5/29107 D05 elastic fiber                            2192.0, 30008.0 
GO:0097450 CC 4.01e-04   2/186     5/29107 D06 astrocyte end-foot                       482.0, 4504.0 
GO:0005929 CC 4.22e-04   7/186   210/29107 D04 cilium                                   2121.0, 2736.0, 2737.0, 4853.0, 6608.0, 7802.0, 51259.0 
```
