## Supplementary material for "Transcriptional and genetic sex differences for schizophrenia across the dorsolateral prefrontal cortex, hippocampus, and caudate nucleus": Data S4: GO_analysis_module_magenta.txt

```
GO:0006897 BP 1.73e-07  16/490   191/29107 D05 endocytosis                              25.0, 177.0, 274.0, 333.0, 598.0, 1785.0, 4017.0, 8527.0, 9051.0, 9902.0, 10938.0, 23307.0, 26020.0, 51479.0, 79874.0, 80975.0 
GO:0005829 CC 1.55e-15 162/490  5294/29107 D02 cytosol                                  25.0, 30.0, 118.0, 274.0, 392.0, 598.0, 1312.0, 1785.0, 1849.0, 1936.0, 2017.0, 2064.0, 2077.0, 2356.0, 2584.0, 2593.0, 2771.0, 3073.0, 3300.0, 3551.0, 3633.0, 3661.0, 4296.0, 4337.0, 4343.0, 4598.0, 4772.0, 4793.0, 4851.0, 4926.0, 4968.0, 5209.0, 5210.0, 5211.0, 5394.0, 5585.0, 5681.0, 5715.0, 5859.0, 5866.0, 5894.0, 5900.0, 5970.0, 5977.0, 6050.0, 6147.0, 6187.0, 6196.0, 6203.0, 6293.0, 6468.0, 6624.0, 6720.0, 6773.0, 6793.0, 7094.0, 7109.0, 7442.0, 7726.0, 8021.0, 8086.0, 8398.0, 8527.0, 8574.0, 8625.0, 8666.0, 8878.0, 8890.0, 8996.0, 9051.0, 9138.0, 9181.0, 9409.0, 9454.0, 9479.0, 9567.0, 9654.0, 9776.0, 9924.0, 10169.0, 10174.0, 10379.0, 10399.0, 10454.0, 10459.0, 10848.0, 11060.0, 11076.0, 11180.0, 11243.0, 22794.0, 22821.0, 23149.0, 23214.0, 23354.0, 23357.0, 23417.0, 23511.0, 23521.0, 25796.0, 26140.0, 26259.0, 26528.0, 26873.0, 29062.0, 29882.0, 29954.0, 29997.0, 51479.0, 51540.0, 54498.0, 54858.0, 54903.0, 54939.0, 55191.0, 55367.0, 55544.0, 55577.0, 55701.0, 55718.0, 55756.0, 55846.0, 56904.0, 57060.0, 57175.0, 57407.0, 57592.0, 60490.0, 64419.0, 79178.0, 79585.0, 79784.0, 79874.0, 80162.0, 80194.0, 80279.0, 80709.0, 81605.0, 83439.0, 83786.0, 84245.0, 84271.0, 84445.0, 84875.0, 91010.0, 91107.0, 92521.0, 93343.0, 113026.0, 113451.0, 116840.0, 116985.0, 126119.0, 128853.0, 140825.0, 196743.0, 200539.0, 201292.0, 201294.0, 283987.0, 353116.0, 100653515.0 
GO:0005654 CC 9.36e-13 122/490  3805/29107 D02 nucleoplasm                              25.0, 35.0, 118.0, 333.0, 1059.0, 1464.0, 1849.0, 1912.0, 1936.0, 2077.0, 2145.0, 2771.0, 2976.0, 3661.0, 3978.0, 4017.0, 4125.0, 4149.0, 4595.0, 4772.0, 4851.0, 4926.0, 4968.0, 5209.0, 5253.0, 5394.0, 5585.0, 5715.0, 5970.0, 5977.0, 6050.0, 6187.0, 6196.0, 6199.0, 6203.0, 6602.0, 6603.0, 6625.0, 6720.0, 6773.0, 7709.0, 7919.0, 7936.0, 8021.0, 8086.0, 8625.0, 8878.0, 9328.0, 9580.0, 9656.0, 9785.0, 9869.0, 9880.0, 10106.0, 10212.0, 10362.0, 10379.0, 10399.0, 10401.0, 10459.0, 10467.0, 10629.0, 10848.0, 11100.0, 11129.0, 11243.0, 22794.0, 23149.0, 23214.0, 23383.0, 23598.0, 25855.0, 26528.0, 27434.0, 29115.0, 29882.0, 29954.0, 29997.0, 50485.0, 51043.0, 51497.0, 51780.0, 53838.0, 54498.0, 55367.0, 55695.0, 55718.0, 55756.0, 55846.0, 56904.0, 57407.0, 57592.0, 57654.0, 58190.0, 63935.0, 64745.0, 65980.0, 79894.0, 80174.0, 80709.0, 81669.0, 83439.0, 83786.0, 84164.0, 84245.0, 84271.0, 84787.0, 91748.0, 92521.0, 93343.0, 112398.0, 114785.0, 116985.0, 171023.0, 200014.0, 200186.0, 200539.0, 201292.0, 221527.0, 283899.0, 283989.0, 353116.0 
GO:0016020 CC 3.02e-11  79/490  2127/29107 D02 membrane                                 30.0, 274.0, 954.0, 975.0, 1312.0, 1717.0, 1727.0, 1785.0, 2584.0, 2677.0, 2771.0, 2896.0, 2990.0, 3073.0, 3633.0, 4017.0, 4047.0, 4296.0, 5211.0, 5394.0, 6187.0, 6203.0, 6293.0, 6560.0, 8086.0, 8996.0, 9051.0, 9368.0, 9409.0, 9415.0, 9567.0, 9780.0, 9785.0, 9902.0, 10162.0, 10212.0, 10411.0, 10715.0, 10938.0, 10994.0, 11060.0, 23307.0, 23509.0, 23511.0, 23521.0, 23550.0, 26020.0, 26505.0, 29914.0, 51479.0, 51497.0, 51604.0, 54903.0, 55113.0, 55139.0, 56927.0, 57513.0, 57537.0, 57644.0, 59307.0, 64072.0, 79585.0, 79784.0, 79877.0, 79879.0, 80024.0, 80279.0, 80709.0, 84342.0, 84720.0, 90231.0, 92521.0, 92579.0, 126133.0, 201294.0, 221496.0, 283987.0, 376497.0, 399687.0 
GO:0043231 CC 4.36e-07  36/490   846/29107 D04 intracellular membrane-bounded organelle 949.0, 1312.0, 1497.0, 2017.0, 2990.0, 3073.0, 3978.0, 4125.0, 4598.0, 5977.0, 6602.0, 8878.0, 9869.0, 10066.0, 10067.0, 10715.0, 10938.0, 11243.0, 26505.0, 29997.0, 51479.0, 53838.0, 54498.0, 54939.0, 57171.0, 79874.0, 80174.0, 80279.0, 80709.0, 81669.0, 91010.0, 92521.0, 116985.0, 200014.0, 201294.0, 220002.0 
GO:0005789 CC 2.58e-06  38/490   973/29107 D04 endoplasmic reticulum membrane           954.0, 1717.0, 1727.0, 2166.0, 2677.0, 4047.0, 4851.0, 5338.0, 5351.0, 5681.0, 5730.0, 6720.0, 6836.0, 8985.0, 9409.0, 9415.0, 9479.0, 9487.0, 9524.0, 9776.0, 9780.0, 10162.0, 10715.0, 10994.0, 27315.0, 29914.0, 29954.0, 51604.0, 55080.0, 57171.0, 64788.0, 79415.0, 79603.0, 80270.0, 84720.0, 84885.0, 92579.0, 387521.0 
GO:0070062 CC 3.24e-06  66/490  2169/29107 D06 extracellular exosome                    392.0, 949.0, 954.0, 975.0, 1200.0, 1312.0, 1464.0, 1497.0, 1785.0, 2584.0, 2678.0, 2771.0, 2894.0, 2896.0, 2990.0, 3073.0, 3691.0, 3931.0, 4125.0, 4669.0, 4926.0, 5211.0, 5351.0, 5730.0, 6050.0, 6147.0, 6187.0, 6203.0, 6576.0, 6609.0, 6624.0, 6793.0, 7094.0, 8574.0, 8751.0, 8878.0, 8985.0, 9368.0, 10066.0, 10067.0, 10399.0, 10411.0, 10493.0, 10629.0, 10938.0, 11060.0, 11117.0, 25796.0, 51479.0, 55020.0, 55577.0, 56996.0, 57175.0, 58190.0, 79784.0, 80199.0, 80781.0, 83986.0, 84572.0, 93343.0, 113189.0, 140710.0, 144132.0, 200186.0, 283987.0, 286204.0 
GO:0005634 CC 5.50e-06 131/490  5371/29107 D05 nucleus                                  25.0, 35.0, 118.0, 274.0, 1059.0, 1785.0, 1912.0, 1936.0, 2064.0, 2077.0, 2593.0, 3300.0, 3551.0, 3661.0, 3978.0, 4017.0, 4149.0, 4337.0, 4343.0, 4595.0, 4772.0, 4793.0, 4851.0, 4926.0, 4968.0, 5253.0, 5394.0, 5585.0, 5715.0, 5900.0, 5970.0, 5977.0, 6147.0, 6187.0, 6196.0, 6199.0, 6203.0, 6433.0, 6576.0, 6602.0, 6603.0, 6625.0, 6720.0, 6911.0, 7542.0, 7694.0, 7726.0, 7919.0, 7936.0, 8019.0, 8086.0, 8527.0, 8625.0, 9479.0, 9524.0, 9580.0, 9656.0, 9785.0, 9869.0, 9924.0, 10169.0, 10174.0, 10212.0, 10362.0, 10379.0, 10399.0, 10454.0, 10459.0, 10467.0, 10629.0, 10848.0, 11060.0, 11076.0, 11078.0, 11100.0, 22794.0, 22913.0, 23132.0, 23148.0, 23214.0, 23357.0, 23383.0, 23521.0, 23598.0, 25855.0, 27434.0, 29115.0, 29914.0, 50485.0, 51621.0, 54939.0, 54961.0, 55367.0, 55544.0, 55663.0, 55756.0, 56731.0, 57060.0, 57593.0, 58190.0, 63935.0, 65980.0, 79171.0, 79364.0, 79879.0, 79894.0, 80174.0, 80256.0, 80279.0, 81605.0, 81669.0, 83439.0, 84164.0, 84271.0, 84787.0, 84875.0, 91107.0, 92822.0, 92999.0, 112398.0, 113177.0, 113451.0, 114785.0, 138151.0, 200014.0, 200186.0, 285971.0, 340385.0, 342945.0, 402573.0, 728642.0 
GO:0005794 CC 2.09e-05  36/490   988/29107 D05 Golgi apparatus                          333.0, 1200.0, 1785.0, 2017.0, 2896.0, 3340.0, 3633.0, 5681.0, 5730.0, 5894.0, 6293.0, 7542.0, 8574.0, 8985.0, 9181.0, 10066.0, 11079.0, 11243.0, 23315.0, 26259.0, 51540.0, 53838.0, 55367.0, 56927.0, 64689.0, 79174.0, 79585.0, 84342.0, 84572.0, 84875.0, 84885.0, 91010.0, 93343.0, 116985.0, 282973.0, 283987.0 
GO:0005925 CC 1.01e-04  19/490   418/29107 D05 focal adhesion                           118.0, 975.0, 1464.0, 1785.0, 2017.0, 3691.0, 6187.0, 6203.0, 7094.0, 7145.0, 9181.0, 9656.0, 9902.0, 10174.0, 11078.0, 23114.0, 23371.0, 23521.0, 57175.0 
GO:0016021 CC 1.15e-04  89/490  3536/29107 D03 integral component of membrane           333.0, 598.0, 954.0, 975.0, 1312.0, 1497.0, 2064.0, 2166.0, 2677.0, 2678.0, 3340.0, 3633.0, 4122.0, 4814.0, 4851.0, 6576.0, 6720.0, 6836.0, 7442.0, 7542.0, 8398.0, 8751.0, 9487.0, 9780.0, 9902.0, 10066.0, 10067.0, 10162.0, 10493.0, 10715.0, 10994.0, 11094.0, 23245.0, 23315.0, 24146.0, 26020.0, 26505.0, 27315.0, 29954.0, 51092.0, 51093.0, 53373.0, 53838.0, 54868.0, 55080.0, 55113.0, 55374.0, 55624.0, 55819.0, 56927.0, 56996.0, 57453.0, 57506.0, 57537.0, 59307.0, 63027.0, 64072.0, 64221.0, 64788.0, 79415.0, 79585.0, 79603.0, 80194.0, 80270.0, 80975.0, 83986.0, 84283.0, 84720.0, 84885.0, 90231.0, 92579.0, 93010.0, 113178.0, 113189.0, 113235.0, 124446.0, 124976.0, 128497.0, 147650.0, 149345.0, 151516.0, 220002.0, 221496.0, 256472.0, 284361.0, 286204.0, 387521.0, 399512.0, 110806298.0 
GO:0005737 CC 1.95e-04 111/490  4713/29107 D02 cytoplasm                                25.0, 118.0, 274.0, 392.0, 598.0, 828.0, 949.0, 1727.0, 1785.0, 1849.0, 1936.0, 2017.0, 2356.0, 2584.0, 2593.0, 2771.0, 3551.0, 3661.0, 3978.0, 4149.0, 4355.0, 4772.0, 5394.0, 5585.0, 5715.0, 5859.0, 5894.0, 5970.0, 6147.0, 6196.0, 6199.0, 6203.0, 6624.0, 6720.0, 6837.0, 7011.0, 7145.0, 7726.0, 7919.0, 8527.0, 8574.0, 8666.0, 8878.0, 8890.0, 9051.0, 9138.0, 9181.0, 9368.0, 9423.0, 9454.0, 9479.0, 9580.0, 9869.0, 9895.0, 10212.0, 10379.0, 10399.0, 10401.0, 10938.0, 11060.0, 11076.0, 11078.0, 11180.0, 22846.0, 23148.0, 23149.0, 23214.0, 23417.0, 23521.0, 24139.0, 25796.0, 25855.0, 29914.0, 54903.0, 54939.0, 54961.0, 55139.0, 55191.0, 55367.0, 55819.0, 56731.0, 56904.0, 57060.0, 57175.0, 57217.0, 57513.0, 57701.0, 64779.0, 79171.0, 79767.0, 80174.0, 80199.0, 80279.0, 80725.0, 84173.0, 84271.0, 84875.0, 85451.0, 89796.0, 90933.0, 91010.0, 112398.0, 113235.0, 113451.0, 200186.0, 283987.0, 285590.0, 286204.0, 340371.0, 353116.0, 728642.0 
GO:0043202 CC 2.06e-04   8/490    95/29107 D06 lysosomal lumen                          1200.0, 1464.0, 2990.0, 3073.0, 4125.0, 4669.0, 6609.0, 63827.0 
GO:0005515 MF 7.88e-32 337/490 12418/29107 D02 protein binding                          25.0, 30.0, 118.0, 134.0, 177.0, 274.0, 333.0, 392.0, 598.0, 949.0, 954.0, 975.0, 1200.0, 1302.0, 1312.0, 1717.0, 1727.0, 1785.0, 1849.0, 1912.0, 1936.0, 2017.0, 2064.0, 2077.0, 2145.0, 2166.0, 2584.0, 2593.0, 2678.0, 2771.0, 2896.0, 2976.0, 3073.0, 3300.0, 3340.0, 3551.0, 3590.0, 3633.0, 3661.0, 3691.0, 3712.0, 3931.0, 4017.0, 4047.0, 4149.0, 4296.0, 4343.0, 4355.0, 4485.0, 4595.0, 4598.0, 4731.0, 4772.0, 4793.0, 4814.0, 4851.0, 4926.0, 4968.0, 5209.0, 5210.0, 5211.0, 5253.0, 5338.0, 5351.0, 5364.0, 5394.0, 5585.0, 5681.0, 5715.0, 5730.0, 5859.0, 5866.0, 5894.0, 5900.0, 5970.0, 5977.0, 6050.0, 6147.0, 6187.0, 6196.0, 6203.0, 6293.0, 6433.0, 6468.0, 6560.0, 6602.0, 6603.0, 6609.0, 6624.0, 6625.0, 6720.0, 6773.0, 6793.0, 6836.0, 6837.0, 6911.0, 7011.0, 7094.0, 7109.0, 7145.0, 7442.0, 7542.0, 7694.0, 7709.0, 7726.0, 7918.0, 7919.0, 7936.0, 8019.0, 8021.0, 8086.0, 8398.0, 8527.0, 8574.0, 8625.0, 8666.0, 8751.0, 8878.0, 8890.0, 8985.0, 8996.0, 9051.0, 9138.0, 9181.0, 9328.0, 9368.0, 9409.0, 9423.0, 9454.0, 9479.0, 9524.0, 9567.0, 9580.0, 9656.0, 9776.0, 9780.0, 9785.0, 9869.0, 9880.0, 9895.0, 9902.0, 9924.0, 10066.0, 10106.0, 10174.0, 10212.0, 10362.0, 10379.0, 10399.0, 10401.0, 10411.0, 10454.0, 10459.0, 10467.0, 10493.0, 10629.0, 10848.0, 10938.0, 10994.0, 11060.0, 11076.0, 11079.0, 11094.0, 11100.0, 11117.0, 11129.0, 11173.0, 11180.0, 11243.0, 22794.0, 22846.0, 22913.0, 23114.0, 23132.0, 23148.0, 23149.0, 23214.0, 23241.0, 23307.0, 23315.0, 23334.0, 23354.0, 23371.0, 23383.0, 23503.0, 23559.0, 24139.0, 25796.0, 25855.0, 25870.0, 26020.0, 26259.0, 26505.0, 26528.0, 26873.0, 27315.0, 27434.0, 29062.0, 29115.0, 29882.0, 29914.0, 29948.0, 29997.0, 50485.0, 51043.0, 51409.0, 51479.0, 51497.0, 51540.0, 51604.0, 51621.0, 53373.0, 53838.0, 54903.0, 54939.0, 54961.0, 55080.0, 55139.0, 55191.0, 55367.0, 55374.0, 55544.0, 55577.0, 55624.0, 55663.0, 55756.0, 56904.0, 56927.0, 56931.0, 57175.0, 57407.0, 57506.0, 57592.0, 57644.0, 57654.0, 57701.0, 58190.0, 59307.0, 60490.0, 60685.0, 63027.0, 63827.0, 64072.0, 64221.0, 64419.0, 64689.0, 64745.0, 65980.0, 79036.0, 79171.0, 79174.0, 79178.0, 79364.0, 79415.0, 79585.0, 79603.0, 79641.0, 79726.0, 79767.0, 79874.0, 79879.0, 79894.0, 80174.0, 80194.0, 80199.0, 80256.0, 80270.0, 80279.0, 80709.0, 80725.0, 80820.0, 81554.0, 81576.0, 81605.0, 81669.0, 81888.0, 83606.0, 83786.0, 83937.0, 84164.0, 84173.0, 84245.0, 84271.0, 84283.0, 84342.0, 84445.0, 84787.0, 84795.0, 84875.0, 85007.0, 90231.0, 90933.0, 92170.0, 92715.0, 92799.0, 92822.0, 92999.0, 93010.0, 93343.0, 112398.0, 112869.0, 113178.0, 113451.0, 114785.0, 116840.0, 116985.0, 124446.0, 126119.0, 126133.0, 128497.0, 128853.0, 138151.0, 147650.0, 149345.0, 149483.0, 171023.0, 200014.0, 200186.0, 200539.0, 201294.0, 220002.0, 221496.0, 221527.0, 245812.0, 283899.0, 283987.0, 283989.0, 285590.0, 285971.0, 286204.0, 342945.0, 353116.0, 374291.0, 376497.0, 387521.0, 399665.0, 399687.0 
GO:0042802 MF 2.21e-06  51/490  1495/29107 D03 identical protein binding                177.0, 274.0, 333.0, 598.0, 949.0, 1912.0, 2064.0, 3551.0, 3661.0, 3712.0, 4149.0, 4296.0, 4598.0, 4851.0, 5211.0, 5866.0, 5894.0, 5970.0, 6773.0, 6793.0, 7442.0, 7919.0, 8398.0, 8527.0, 8878.0, 8996.0, 9051.0, 9454.0, 9580.0, 10212.0, 10848.0, 10938.0, 11117.0, 22794.0, 23371.0, 23417.0, 24146.0, 25870.0, 26873.0, 29997.0, 53373.0, 56904.0, 57175.0, 57407.0, 60490.0, 84245.0, 84283.0, 85007.0, 90933.0, 92799.0, 376497.0 
GO:0051015 MF 2.09e-05  14/490   217/29107 D05 actin filament binding                   25.0, 118.0, 274.0, 2017.0, 6624.0, 7094.0, 9051.0, 11078.0, 57175.0, 57644.0, 79585.0, 79784.0, 91010.0, 399687.0 
```
