## Supplementary material for "Transcriptional and genetic sex differences for schizophrenia across the dorsolateral prefrontal cortex, hippocampus, and caudate nucleus": Data S4: GO_analysis_module_midnightblue.txt

```
GO:0006986 BP 4.11e-10  10/332    53/29107 D05 response to unfolded protein             3301.0, 3308.0, 3329.0, 3336.0, 10808.0, 11080.0, 23071.0, 79139.0, 80267.0, 153222.0 
GO:0006457 BP 6.02e-09  13/332   136/29107 D02 protein folding                          2923.0, 3301.0, 3329.0, 3336.0, 5481.0, 7184.0, 7203.0, 10049.0, 10130.0, 10728.0, 23071.0, 56605.0, 134218.0 
GO:0000122 BP 1.34e-05  26/332   890/29107 D11 negative regulation of transcription by RNA polymerase II 5481.0, 5771.0, 5813.0, 5925.0, 6386.0, 7189.0, 7321.0, 7323.0, 7514.0, 7597.0, 8545.0, 8726.0, 9646.0, 9975.0, 11244.0, 22890.0, 23429.0, 49854.0, 55145.0, 79723.0, 80110.0, 84924.0, 166968.0, 359948.0, 374900.0, 403341.0 
GO:0051301 BP 1.38e-05  15/332   350/29107 D02 cell division                            901.0, 904.0, 2773.0, 5501.0, 5925.0, 8658.0, 23111.0, 23244.0, 25909.0, 26271.0, 57695.0, 64282.0, 79441.0, 119504.0, 136647.0 
GO:0000209 BP 1.47e-05  10/332   158/29107 D10 protein polyubiquitination               7189.0, 7321.0, 7323.0, 7328.0, 8405.0, 8658.0, 55284.0, 64795.0, 80351.0, 149041.0 
GO:0005634 CC 1.94e-30 152/332  5371/29107 D05 nucleus                                  466.0, 901.0, 904.0, 1385.0, 1398.0, 1763.0, 2923.0, 3183.0, 3189.0, 3301.0, 3308.0, 3475.0, 3621.0, 3841.0, 4154.0, 4238.0, 4300.0, 4686.0, 4850.0, 5481.0, 5501.0, 5565.0, 5610.0, 5782.0, 5813.0, 5925.0, 5930.0, 5994.0, 5997.0, 6259.0, 6386.0, 6619.0, 6877.0, 7112.0, 7150.0, 7184.0, 7189.0, 7321.0, 7323.0, 7328.0, 7358.0, 7514.0, 7559.0, 7697.0, 8087.0, 8202.0, 8405.0, 8518.0, 8545.0, 8658.0, 8690.0, 8726.0, 8880.0, 8899.0, 9337.0, 9589.0, 9931.0, 9975.0, 9991.0, 10049.0, 10114.0, 10260.0, 10285.0, 10728.0, 10808.0, 10910.0, 10914.0, 11244.0, 22847.0, 22890.0, 22944.0, 23244.0, 23304.0, 23429.0, 25909.0, 25996.0, 26019.0, 26271.0, 26512.0, 29068.0, 49854.0, 50809.0, 51010.0, 51072.0, 51123.0, 51320.0, 51351.0, 51663.0, 51696.0, 54206.0, 54665.0, 54726.0, 54891.0, 54904.0, 54989.0, 55145.0, 55284.0, 55339.0, 55596.0, 55629.0, 55818.0, 56647.0, 57472.0, 57532.0, 57695.0, 57786.0, 58528.0, 64795.0, 64863.0, 64895.0, 65056.0, 79646.0, 79723.0, 80110.0, 80218.0, 80319.0, 80351.0, 80853.0, 83591.0, 84437.0, 84924.0, 85015.0, 85365.0, 90317.0, 90333.0, 91151.0, 92597.0, 96764.0, 133746.0, 136647.0, 138199.0, 145282.0, 147923.0, 150962.0, 151987.0, 152098.0, 153222.0, 163115.0, 166968.0, 196441.0, 246175.0, 253430.0, 253461.0, 254048.0, 284370.0, 284443.0, 285381.0, 339287.0, 359948.0, 374900.0, 378938.0, 109504726.0 
GO:0005654 CC 1.28e-24 116/332  3805/29107 D02 nucleoplasm                              466.0, 904.0, 1385.0, 1763.0, 2961.0, 3183.0, 3189.0, 3841.0, 4154.0, 4289.0, 4300.0, 4686.0, 5481.0, 5565.0, 5771.0, 5782.0, 5925.0, 6386.0, 6617.0, 6619.0, 6877.0, 7150.0, 7321.0, 7323.0, 7358.0, 7514.0, 7559.0, 7597.0, 8202.0, 8405.0, 8545.0, 8658.0, 8726.0, 8880.0, 9589.0, 9646.0, 9877.0, 9975.0, 10049.0, 10285.0, 10466.0, 10526.0, 10714.0, 10728.0, 10808.0, 10914.0, 11080.0, 11244.0, 22890.0, 22944.0, 23118.0, 23244.0, 23429.0, 25909.0, 25926.0, 25957.0, 26271.0, 26512.0, 27125.0, 49854.0, 51010.0, 51762.0, 54891.0, 54904.0, 54906.0, 55145.0, 55167.0, 55284.0, 55339.0, 55596.0, 55629.0, 55656.0, 55671.0, 55791.0, 55818.0, 56647.0, 57223.0, 57532.0, 57695.0, 57786.0, 58528.0, 63920.0, 64795.0, 64895.0, 79269.0, 79441.0, 79723.0, 80306.0, 80853.0, 84060.0, 84725.0, 85015.0, 92344.0, 92597.0, 96764.0, 119504.0, 133746.0, 135293.0, 136647.0, 144108.0, 147923.0, 151194.0, 151987.0, 153222.0, 154007.0, 161742.0, 166968.0, 253430.0, 253461.0, 254048.0, 285381.0, 286826.0, 339287.0, 359948.0, 389677.0, 403341.0 
GO:0005829 CC 1.77e-16 124/332  5294/29107 D02 cytosol                                  224.0, 317.0, 904.0, 1398.0, 1629.0, 1982.0, 2935.0, 2961.0, 3183.0, 3301.0, 3308.0, 3329.0, 3841.0, 4140.0, 4154.0, 4289.0, 4300.0, 4686.0, 4850.0, 5193.0, 5194.0, 5481.0, 5501.0, 5565.0, 5610.0, 5771.0, 5782.0, 5925.0, 5930.0, 5997.0, 6386.0, 6654.0, 7184.0, 7189.0, 7203.0, 7321.0, 7323.0, 7328.0, 7358.0, 7514.0, 8087.0, 8202.0, 8518.0, 8658.0, 8665.0, 8667.0, 8726.0, 9337.0, 9931.0, 10049.0, 10114.0, 10130.0, 10260.0, 10427.0, 10466.0, 10526.0, 10728.0, 10802.0, 10808.0, 10890.0, 10910.0, 11080.0, 11212.0, 22862.0, 23012.0, 23111.0, 23118.0, 23244.0, 23304.0, 23369.0, 25909.0, 25957.0, 26019.0, 26091.0, 26130.0, 26271.0, 49854.0, 51010.0, 51072.0, 54206.0, 54726.0, 54734.0, 54874.0, 54906.0, 55204.0, 55432.0, 55500.0, 55629.0, 55671.0, 56647.0, 57472.0, 57532.0, 57606.0, 57695.0, 58528.0, 64083.0, 64089.0, 64863.0, 64895.0, 65056.0, 65977.0, 79441.0, 79646.0, 79872.0, 80218.0, 80351.0, 84725.0, 85365.0, 91694.0, 92344.0, 92597.0, 96764.0, 113251.0, 119504.0, 134218.0, 138199.0, 151194.0, 154007.0, 154743.0, 161742.0, 200576.0, 200845.0, 246175.0, 285381.0 
GO:0005737 CC 2.50e-10 100/332  4713/29107 D02 cytoplasm                                224.0, 767.0, 901.0, 1398.0, 1629.0, 1763.0, 2773.0, 3329.0, 4140.0, 4154.0, 4238.0, 4289.0, 5481.0, 5501.0, 5565.0, 5610.0, 5782.0, 5997.0, 6259.0, 6386.0, 6654.0, 6991.0, 7189.0, 7321.0, 7514.0, 7782.0, 8087.0, 8202.0, 8405.0, 8518.0, 8658.0, 8880.0, 9589.0, 9786.0, 9975.0, 10049.0, 10114.0, 10206.0, 10285.0, 10673.0, 10714.0, 10808.0, 10914.0, 11212.0, 22944.0, 23012.0, 23111.0, 23304.0, 23369.0, 23429.0, 26019.0, 26271.0, 51010.0, 51029.0, 51123.0, 51320.0, 51663.0, 51696.0, 54206.0, 54874.0, 55327.0, 55432.0, 55500.0, 55818.0, 57223.0, 57472.0, 57532.0, 58528.0, 64282.0, 64795.0, 64853.0, 79848.0, 79872.0, 80218.0, 80319.0, 80351.0, 84230.0, 85015.0, 85365.0, 92181.0, 92344.0, 92597.0, 93627.0, 96764.0, 125228.0, 127253.0, 133746.0, 134218.0, 136647.0, 150962.0, 151194.0, 151987.0, 166785.0, 221079.0, 246175.0, 246269.0, 253430.0, 284996.0, 285381.0, 359948.0 
GO:0030014 CC 1.52e-05   4/332    14/29107 D03 CCR4-NOT complex                         4850.0, 9337.0, 57472.0, 246175.0 
GO:0016020 CC 1.60e-05  47/332  2127/29107 D02 membrane                                 1398.0, 1982.0, 2773.0, 3183.0, 3301.0, 3329.0, 3336.0, 5033.0, 5194.0, 5610.0, 6259.0, 6386.0, 6646.0, 6991.0, 7184.0, 7514.0, 8087.0, 8665.0, 8667.0, 9197.0, 9931.0, 10049.0, 10269.0, 10282.0, 10466.0, 22800.0, 22862.0, 23012.0, 50640.0, 51696.0, 55500.0, 55818.0, 57472.0, 57532.0, 64853.0, 64895.0, 65977.0, 79139.0, 80267.0, 80306.0, 84230.0, 84725.0, 84945.0, 85365.0, 90693.0, 113251.0, 284996.0 
GO:0016607 CC 8.66e-05  15/332   411/29107 D03 nuclear speck                            2961.0, 5501.0, 5930.0, 5994.0, 8405.0, 8899.0, 9589.0, 9646.0, 10285.0, 25957.0, 50809.0, 55671.0, 57223.0, 79872.0, 339287.0 
GO:0031985 CC 1.66e-04   3/332    10/29107 D04 Golgi cisterna                           3329.0, 55204.0, 64083.0 
GO:0032991 CC 1.70e-04  19/332   643/29107 D01 protein-containing complex               317.0, 1398.0, 3183.0, 3329.0, 5501.0, 5930.0, 7184.0, 7189.0, 7321.0, 7514.0, 8202.0, 10269.0, 10728.0, 10808.0, 10910.0, 22944.0, 56886.0, 151194.0, 166968.0 
GO:0044322 CC 1.74e-04   4/332    25/29107 D02 endoplasmic reticulum quality control compartment 10206.0, 56886.0, 79139.0, 80267.0 
GO:0005515 MF 6.89e-32 247/332 12418/29107 D02 protein binding                          224.0, 317.0, 466.0, 767.0, 904.0, 1385.0, 1398.0, 1763.0, 1982.0, 2773.0, 2923.0, 2935.0, 2961.0, 3183.0, 3189.0, 3301.0, 3308.0, 3329.0, 3336.0, 3454.0, 3621.0, 3841.0, 3953.0, 4140.0, 4154.0, 4238.0, 4289.0, 4300.0, 4686.0, 4850.0, 5033.0, 5193.0, 5194.0, 5481.0, 5501.0, 5565.0, 5610.0, 5771.0, 5782.0, 5813.0, 5925.0, 5930.0, 5994.0, 5997.0, 6259.0, 6386.0, 6392.0, 6617.0, 6619.0, 6646.0, 6654.0, 6877.0, 6991.0, 7112.0, 7150.0, 7184.0, 7189.0, 7203.0, 7321.0, 7323.0, 7328.0, 7474.0, 7514.0, 7559.0, 7597.0, 7697.0, 7782.0, 7871.0, 8087.0, 8202.0, 8405.0, 8518.0, 8545.0, 8658.0, 8665.0, 8667.0, 8726.0, 8880.0, 8899.0, 9069.0, 9337.0, 9589.0, 9646.0, 9877.0, 9931.0, 9975.0, 10049.0, 10130.0, 10175.0, 10206.0, 10208.0, 10260.0, 10269.0, 10282.0, 10285.0, 10427.0, 10466.0, 10526.0, 10673.0, 10714.0, 10728.0, 10802.0, 10808.0, 10827.0, 10890.0, 10910.0, 10914.0, 11080.0, 11244.0, 22800.0, 22890.0, 22944.0, 23012.0, 23071.0, 23111.0, 23118.0, 23244.0, 23304.0, 23369.0, 23429.0, 25926.0, 26019.0, 26271.0, 26512.0, 26751.0, 26973.0, 26985.0, 27125.0, 29068.0, 29090.0, 49854.0, 50809.0, 50999.0, 51010.0, 51029.0, 51072.0, 51227.0, 51320.0, 51495.0, 51663.0, 51762.0, 53343.0, 54206.0, 54726.0, 54734.0, 54874.0, 54904.0, 54906.0, 55028.0, 55033.0, 55145.0, 55167.0, 55204.0, 55284.0, 55327.0, 55432.0, 55500.0, 55596.0, 55629.0, 55656.0, 55791.0, 55818.0, 55824.0, 56605.0, 56647.0, 56886.0, 57472.0, 57532.0, 57606.0, 57695.0, 57786.0, 58528.0, 63920.0, 64083.0, 64282.0, 64795.0, 64853.0, 65056.0, 65977.0, 79139.0, 79269.0, 79441.0, 79675.0, 79723.0, 79872.0, 80110.0, 80218.0, 80306.0, 80351.0, 84060.0, 84230.0, 84437.0, 84919.0, 84920.0, 84924.0, 85015.0, 85365.0, 91151.0, 91694.0, 92181.0, 92344.0, 92597.0, 96764.0, 113251.0, 119504.0, 122961.0, 127253.0, 133746.0, 134145.0, 134218.0, 134553.0, 135293.0, 136647.0, 138199.0, 143384.0, 145282.0, 147923.0, 148534.0, 149041.0, 150275.0, 150962.0, 151194.0, 151987.0, 152098.0, 152559.0, 152926.0, 153222.0, 154007.0, 157769.0, 160418.0, 161742.0, 166785.0, 196441.0, 200576.0, 200845.0, 221079.0, 221786.0, 246175.0, 246269.0, 253430.0, 253461.0, 253512.0, 285381.0, 286826.0, 339287.0, 389677.0, 403341.0 
GO:0003723 MF 2.61e-15  54/332  1388/29107 D04 RNA binding                              1763.0, 1982.0, 2923.0, 2935.0, 2961.0, 3183.0, 3189.0, 3329.0, 3336.0, 4154.0, 4686.0, 4850.0, 5501.0, 5610.0, 5813.0, 5930.0, 7150.0, 7184.0, 7203.0, 7514.0, 8087.0, 8667.0, 8880.0, 8899.0, 9337.0, 9877.0, 9931.0, 9991.0, 10285.0, 10914.0, 22862.0, 22944.0, 23369.0, 25926.0, 25957.0, 26019.0, 51010.0, 51320.0, 51663.0, 54726.0, 55339.0, 55596.0, 56647.0, 57472.0, 57532.0, 64282.0, 64895.0, 65056.0, 79675.0, 84060.0, 113251.0, 134218.0, 149041.0, 389677.0 
GO:0046872 MF 2.01e-10  62/332  2297/29107 D04 metal ion binding                        1763.0, 2773.0, 3301.0, 3336.0, 3621.0, 4154.0, 4200.0, 4850.0, 5501.0, 6392.0, 7559.0, 7597.0, 7697.0, 9337.0, 9877.0, 9931.0, 10269.0, 11244.0, 22847.0, 22890.0, 22944.0, 23429.0, 26271.0, 29068.0, 49854.0, 51123.0, 51320.0, 54665.0, 54822.0, 54904.0, 54989.0, 55167.0, 55432.0, 57472.0, 64282.0, 64795.0, 64895.0, 79872.0, 80110.0, 80351.0, 83591.0, 84924.0, 90317.0, 90333.0, 91694.0, 92597.0, 147923.0, 150962.0, 152926.0, 154007.0, 163115.0, 196441.0, 246175.0, 253430.0, 253461.0, 284370.0, 284443.0, 284996.0, 285381.0, 359948.0, 374900.0, 403341.0 
GO:0051082 MF 6.59e-07  10/332   112/29107 D03 unfolded protein binding                 3301.0, 3329.0, 3336.0, 7184.0, 7203.0, 10049.0, 10728.0, 11080.0, 56605.0, 56886.0 
GO:0101005 MF 2.00e-06   4/332     9/29107 D06 deubiquitinase activity                  8665.0, 8667.0, 51029.0, 55432.0 
GO:0004842 MF 2.74e-06  13/332   230/29107 D04 ubiquitin-protein transferase activity   4850.0, 5193.0, 5930.0, 7189.0, 7321.0, 7323.0, 7328.0, 10206.0, 26091.0, 55284.0, 64795.0, 79872.0, 149041.0 
GO:0008270 MF 2.77e-06  26/332   814/29107 D06 zinc ion binding                         767.0, 5193.0, 5930.0, 7189.0, 8658.0, 9975.0, 10206.0, 10427.0, 10802.0, 23118.0, 23304.0, 26973.0, 51351.0, 51663.0, 55145.0, 55596.0, 57786.0, 79723.0, 80319.0, 80853.0, 85015.0, 134218.0, 149041.0, 152098.0, 200576.0, 109504726.0 
GO:0003677 MF 2.39e-05  26/332   921/29107 D04 DNA binding                              904.0, 1763.0, 2961.0, 4300.0, 6619.0, 6654.0, 7112.0, 7150.0, 8690.0, 10049.0, 10260.0, 11244.0, 22847.0, 22944.0, 23429.0, 25909.0, 29068.0, 50809.0, 51663.0, 64282.0, 65056.0, 83591.0, 91151.0, 144108.0, 163115.0, 286826.0 
GO:0000175 MF 2.93e-05   5/332    32/29107 D08 3'-5'-exoribonuclease activity           9337.0, 25996.0, 51010.0, 57472.0, 246175.0 
GO:0031625 MF 4.02e-05  13/332   296/29107 D05 ubiquitin protein ligase binding         1398.0, 1629.0, 3301.0, 3329.0, 5925.0, 7189.0, 7321.0, 8405.0, 23111.0, 55284.0, 55432.0, 79139.0, 143384.0 
GO:0003756 MF 6.97e-05   4/332    20/29107 D05 protein disulfide isomerase activity     2923.0, 10130.0, 23071.0, 56605.0 
GO:0004652 MF 7.89e-05   3/332     8/29107 D06 polynucleotide adenylyltransferase activity 10914.0, 64282.0, 64895.0 
```
