## Supplementary material for "Transcriptional and genetic sex differences for schizophrenia across the dorsolateral prefrontal cortex, hippocampus, and caudate nucleus": Data S4: GO_analysis_module_pink.txt

```
GO:0007268 BP 1.78e-14  28/537   245/29107 D07 chemical synaptic transmission           273.0, 783.0, 869.0, 1131.0, 2558.0, 2560.0, 2562.0, 2567.0, 2890.0, 2903.0, 2904.0, 2911.0, 2915.0, 2917.0, 3360.0, 3361.0, 3736.0, 6327.0, 6511.0, 6854.0, 8001.0, 9177.0, 9229.0, 9456.0, 11245.0, 22987.0, 56122.0, 56123.0 
GO:0099566 BP 1.64e-08   6/537    11/29107 D11 regulation of postsynaptic cytosolic calcium ion concentration 793.0, 2890.0, 2911.0, 2915.0, 3708.0, 6547.0 
GO:0060078 BP 6.92e-08   8/537    31/29107 D04 regulation of postsynaptic membrane potential 2558.0, 2560.0, 2567.0, 2890.0, 2911.0, 2915.0, 3736.0, 116443.0 
GO:0051965 BP 6.99e-08  10/537    56/29107 D07 positive regulation of synapse assembly  577.0, 869.0, 7162.0, 23266.0, 23768.0, 57463.0, 64084.0, 114798.0, 147381.0, 158038.0 
GO:0007165 BP 1.64e-07  46/537  1075/29107 D04 signal transduction                      1131.0, 2131.0, 2558.0, 2560.0, 2562.0, 2567.0, 2774.0, 2782.0, 2890.0, 3631.0, 3708.0, 4856.0, 5579.0, 5581.0, 5593.0, 5915.0, 5979.0, 8001.0, 8428.0, 8622.0, 8792.0, 8808.0, 8874.0, 9177.0, 9223.0, 9462.0, 9890.0, 10040.0, 10144.0, 10602.0, 10681.0, 11122.0, 23035.0, 23092.0, 26297.0, 30811.0, 51440.0, 55346.0, 57144.0, 65059.0, 84451.0, 148252.0, 219790.0, 257068.0, 285704.0, 407738.0 
GO:0034765 BP 1.78e-07  13/537   113/29107 D06 regulation of ion transmembrane transport 3737.0, 3738.0, 3752.0, 3763.0, 3778.0, 6334.0, 9312.0, 23327.0, 55799.0, 56479.0, 90134.0, 170850.0, 255022.0 
GO:0007399 BP 8.31e-07  21/537   325/29107 D04 nervous system development               869.0, 1131.0, 1750.0, 1946.0, 2250.0, 3084.0, 5067.0, 5126.0, 6310.0, 6327.0, 6334.0, 6595.0, 8507.0, 8874.0, 9079.0, 10439.0, 23040.0, 23092.0, 23543.0, 55800.0, 56135.0 
GO:0051260 BP 1.04e-06  12/537   111/29107 D07 protein homooligomerization              3736.0, 3737.0, 3738.0, 3752.0, 3787.0, 3788.0, 8001.0, 9312.0, 170850.0, 255022.0, 284252.0, 387804.0 
GO:0007612 BP 1.28e-06   9/537    59/29107 D06 learning                                 2915.0, 5071.0, 6310.0, 6547.0, 9369.0, 22986.0, 26047.0, 57144.0, 440275.0 
GO:0007416 BP 1.48e-06   9/537    60/29107 D06 synapse assembly                         119.0, 1007.0, 1812.0, 3084.0, 4131.0, 23284.0, 56122.0, 56123.0, 114798.0 
GO:0007155 BP 1.68e-06  26/537   488/29107 D02 cell adhesion                            488.0, 1948.0, 2043.0, 3680.0, 3912.0, 4628.0, 4856.0, 4978.0, 5067.0, 5099.0, 5581.0, 7162.0, 9223.0, 9750.0, 11122.0, 26032.0, 26047.0, 53942.0, 56122.0, 56123.0, 56135.0, 57608.0, 89782.0, 129684.0, 166752.0, 285704.0 
GO:0042391 BP 2.01e-06  11/537    98/29107 D03 regulation of membrane potential         2558.0, 2560.0, 2562.0, 2567.0, 3736.0, 3778.0, 8001.0, 9177.0, 22999.0, 23327.0, 90134.0 
GO:0048013 BP 3.46e-06   8/537    50/29107 D08 ephrin receptor signaling pathway        1944.0, 1946.0, 1948.0, 2043.0, 8874.0, 56899.0, 64283.0, 285220.0 
GO:0006813 BP 4.34e-06   9/537    68/29107 D07 potassium ion transport                  3736.0, 3737.0, 3738.0, 3752.0, 3763.0, 3778.0, 3787.0, 3788.0, 9312.0 
GO:0007216 BP 5.41e-06   5/537    15/29107 D07 G protein-coupled glutamate receptor signaling pathway 2911.0, 2915.0, 2917.0, 9455.0, 9456.0 
GO:0007626 BP 8.83e-06   9/537    74/29107 D02 locomotory behavior                      18.0, 793.0, 2911.0, 2915.0, 3084.0, 54112.0, 55084.0, 56172.0, 57144.0 
GO:0007154 BP 1.47e-05   5/537    18/29107 D02 cell communication                       3084.0, 6547.0, 54212.0, 80144.0, 166752.0 
GO:0071805 BP 1.69e-05  11/537   122/29107 D08 potassium ion transmembrane transport    3736.0, 3737.0, 3738.0, 3752.0, 3778.0, 3787.0, 3788.0, 9312.0, 56479.0, 90134.0, 170850.0 
GO:0007191 BP 2.20e-05   4/537    10/29107 D08 adenylate cyclase-activating dopamine receptor signaling pathway 1812.0, 2774.0, 2778.0, 2782.0 
GO:0061458 BP 2.46e-05   3/537     4/29107 D04 reproductive system development          23639.0, 54477.0, 55585.0 
GO:0019233 BP 4.01e-05   7/537    51/29107 D05 sensory perception of pain               1268.0, 2903.0, 2911.0, 3737.0, 4988.0, 55800.0, 84197.0 
GO:0099560 BP 4.26e-05   5/537    22/29107 D05 synaptic membrane adhesion               1007.0, 22854.0, 57689.0, 114798.0, 145581.0 
GO:0070588 BP 5.15e-05  10/537   114/29107 D08 calcium ion transmembrane transport      488.0, 493.0, 783.0, 2280.0, 4988.0, 6547.0, 7223.0, 55799.0, 116443.0, 255022.0 
GO:0007411 BP 6.41e-05  12/537   166/29107 D04 axon guidance                            1944.0, 1946.0, 1948.0, 2043.0, 2131.0, 5800.0, 5979.0, 9353.0, 9369.0, 23768.0, 137970.0, 285220.0 
GO:0034220 BP 6.47e-05  11/537   141/29107 D05 ion transmembrane transport              488.0, 493.0, 2558.0, 2560.0, 2562.0, 2567.0, 2890.0, 8001.0, 9177.0, 23327.0, 63982.0 
GO:0086091 BP 7.46e-05   6/537    39/29107 D08 regulation of heart rate by cardiac conduction 287.0, 783.0, 3752.0, 6327.0, 6330.0, 55800.0 
GO:0007409 BP 9.63e-05   8/537    78/29107 D09 axonogenesis                             1630.0, 4131.0, 4744.0, 9890.0, 22854.0, 26050.0, 57463.0, 114798.0 
GO:0005886 CC 3.40e-21 170/537  4500/29107 D03 plasma membrane                          119.0, 163.0, 273.0, 287.0, 476.0, 493.0, 535.0, 577.0, 783.0, 1007.0, 1010.0, 1131.0, 1268.0, 1459.0, 1607.0, 1630.0, 1812.0, 1944.0, 1946.0, 1948.0, 2043.0, 2114.0, 2558.0, 2560.0, 2562.0, 2567.0, 2774.0, 2782.0, 2786.0, 2806.0, 2849.0, 2890.0, 2903.0, 2904.0, 2911.0, 2915.0, 2917.0, 3360.0, 3361.0, 3595.0, 3631.0, 3680.0, 3708.0, 3736.0, 3737.0, 3738.0, 3752.0, 3763.0, 3778.0, 3787.0, 3788.0, 4131.0, 4430.0, 4482.0, 4978.0, 4988.0, 5067.0, 5099.0, 5579.0, 5581.0, 5800.0, 5924.0, 5979.0, 6327.0, 6330.0, 6334.0, 6453.0, 6511.0, 6547.0, 6645.0, 6751.0, 6844.0, 6854.0, 6869.0, 7162.0, 7223.0, 7275.0, 8001.0, 8395.0, 8492.0, 8522.0, 8792.0, 8808.0, 9079.0, 9177.0, 9208.0, 9223.0, 9229.0, 9312.0, 9369.0, 9455.0, 9456.0, 9590.0, 9677.0, 9856.0, 9890.0, 10079.0, 10123.0, 10409.0, 10602.0, 10825.0, 10888.0, 11122.0, 11245.0, 22854.0, 22987.0, 22999.0, 23026.0, 23327.0, 23329.0, 23768.0, 24141.0, 25849.0, 26031.0, 26050.0, 27199.0, 27289.0, 53358.0, 53942.0, 54112.0, 54847.0, 55359.0, 55800.0, 56172.0, 56479.0, 56704.0, 56899.0, 57144.0, 57172.0, 57554.0, 57689.0, 59339.0, 63982.0, 64283.0, 65059.0, 65981.0, 79837.0, 80144.0, 81491.0, 83698.0, 83873.0, 90134.0, 91752.0, 113146.0, 114788.0, 114798.0, 114880.0, 116369.0, 116443.0, 127833.0, 130576.0, 131034.0, 132112.0, 134111.0, 137970.0, 148252.0, 170850.0, 219790.0, 283576.0, 285175.0, 285220.0, 285704.0, 342184.0, 344838.0, 374383.0, 387804.0, 389072.0, 401994.0, 646627.0, 105378803.0 
GO:0098978 CC 1.14e-16  35/537   332/29107 D04 glutamatergic synapse                    163.0, 493.0, 793.0, 869.0, 1268.0, 1948.0, 2043.0, 2890.0, 2903.0, 2911.0, 3084.0, 3736.0, 3738.0, 5800.0, 6453.0, 6854.0, 9229.0, 9455.0, 9456.0, 9890.0, 10718.0, 22854.0, 22986.0, 23266.0, 23284.0, 27445.0, 54477.0, 57689.0, 64084.0, 80059.0, 84961.0, 114798.0, 116443.0, 145581.0, 147381.0 
GO:0014069 CC 1.06e-12  26/537   247/29107 D04 postsynaptic density                     119.0, 476.0, 1600.0, 2890.0, 2903.0, 2904.0, 3631.0, 3708.0, 3752.0, 4131.0, 4744.0, 5071.0, 6547.0, 6854.0, 9229.0, 9455.0, 9456.0, 27445.0, 29102.0, 53335.0, 54477.0, 55450.0, 56899.0, 57554.0, 81831.0, 116443.0 
GO:0043005 CC 1.64e-12  30/537   338/29107 D04 neuron projection                        18.0, 287.0, 493.0, 793.0, 1600.0, 2043.0, 2558.0, 2560.0, 2562.0, 2567.0, 2904.0, 2915.0, 4988.0, 5067.0, 5071.0, 5126.0, 5800.0, 6751.0, 6844.0, 8001.0, 8874.0, 9177.0, 10645.0, 22987.0, 23266.0, 23768.0, 57172.0, 64919.0, 116443.0, 285220.0 
GO:0045202 CC 2.82e-11  31/537   403/29107 D03 synapse                                  793.0, 1131.0, 2131.0, 2558.0, 2560.0, 2562.0, 2567.0, 2782.0, 3360.0, 3736.0, 4131.0, 6327.0, 6511.0, 6547.0, 6645.0, 6844.0, 6854.0, 8001.0, 9177.0, 10439.0, 11245.0, 23057.0, 23768.0, 25924.0, 26230.0, 27445.0, 56122.0, 56123.0, 57144.0, 114798.0, 116443.0 
GO:0030424 CC 5.96e-11  27/537   318/29107 D05 axon                                     476.0, 793.0, 1630.0, 2043.0, 2917.0, 3084.0, 3737.0, 3738.0, 4131.0, 4741.0, 4744.0, 4856.0, 4988.0, 5800.0, 5979.0, 6334.0, 6547.0, 8492.0, 9456.0, 10439.0, 23057.0, 23284.0, 26047.0, 27445.0, 127833.0, 285175.0, 387804.0 
GO:0030425 CC 8.97e-11  31/537   422/29107 D05 dendrite                                 793.0, 1131.0, 1620.0, 2043.0, 2560.0, 2782.0, 2890.0, 2911.0, 2917.0, 3360.0, 3361.0, 3736.0, 3737.0, 4131.0, 4856.0, 4988.0, 5126.0, 5979.0, 6547.0, 7162.0, 8001.0, 8492.0, 9312.0, 9371.0, 9455.0, 9456.0, 26047.0, 55450.0, 57463.0, 64084.0, 387804.0 
GO:0098982 CC 1.70e-10  13/537    65/29107 D04 GABA-ergic synapse                       793.0, 1268.0, 2558.0, 2560.0, 2567.0, 3084.0, 3752.0, 5800.0, 27445.0, 53942.0, 114798.0, 140689.0, 145581.0 
GO:0016021 CC 2.26e-10 117/537  3536/29107 D03 integral component of membrane           476.0, 488.0, 535.0, 577.0, 1010.0, 2131.0, 2849.0, 2917.0, 3321.0, 3708.0, 3736.0, 3737.0, 3738.0, 3752.0, 3778.0, 3787.0, 3788.0, 4121.0, 4232.0, 5738.0, 5800.0, 6334.0, 7982.0, 8792.0, 9312.0, 9334.0, 9348.0, 9856.0, 9956.0, 10079.0, 10953.0, 11057.0, 11122.0, 22986.0, 22987.0, 23065.0, 23266.0, 23284.0, 23345.0, 23544.0, 24141.0, 25758.0, 25849.0, 26032.0, 26047.0, 26050.0, 26290.0, 27199.0, 51046.0, 54682.0, 54847.0, 55061.0, 55359.0, 55638.0, 55800.0, 56122.0, 56123.0, 56172.0, 56479.0, 56704.0, 57089.0, 57463.0, 57484.0, 57689.0, 63982.0, 64420.0, 79815.0, 80144.0, 80146.0, 81491.0, 81831.0, 81849.0, 83636.0, 83698.0, 83857.0, 83873.0, 84197.0, 84302.0, 85019.0, 92370.0, 114788.0, 114795.0, 114815.0, 116443.0, 121551.0, 127544.0, 127833.0, 129684.0, 130367.0, 130733.0, 132112.0, 137970.0, 143187.0, 146223.0, 148641.0, 148808.0, 158038.0, 166752.0, 170850.0, 222008.0, 254887.0, 260293.0, 266722.0, 283576.0, 283820.0, 344838.0, 374383.0, 374462.0, 387597.0, 387804.0, 401994.0, 408263.0, 442117.0, 442213.0, 645369.0, 100507421.0, 105378803.0 
GO:0099061 CC 9.28e-10  11/537    48/29107 D08 integral component of postsynaptic density membrane 1630.0, 2890.0, 2903.0, 5800.0, 9890.0, 22986.0, 57689.0, 64084.0, 80059.0, 114798.0, 145581.0 
GO:0045211 CC 6.78e-09  16/537   139/29107 D05 postsynaptic membrane                    287.0, 869.0, 1131.0, 1607.0, 2560.0, 2562.0, 2567.0, 2904.0, 2917.0, 3752.0, 3778.0, 8001.0, 9177.0, 23345.0, 64084.0, 116443.0 
GO:0008076 CC 1.70e-08  12/537    77/29107 D07 voltage-gated potassium channel complex  3736.0, 3737.0, 3738.0, 3752.0, 3763.0, 3778.0, 3787.0, 3788.0, 9312.0, 26047.0, 56479.0, 170850.0 
GO:0005887 CC 3.27e-08  57/537  1403/29107 D04 integral component of plasma membrane    488.0, 493.0, 577.0, 783.0, 1131.0, 1268.0, 1812.0, 1948.0, 2043.0, 2558.0, 2560.0, 2562.0, 2567.0, 2903.0, 2904.0, 2911.0, 2915.0, 2917.0, 3084.0, 3360.0, 3361.0, 3595.0, 3736.0, 3737.0, 4988.0, 5099.0, 5800.0, 5979.0, 6511.0, 6547.0, 6751.0, 6844.0, 6869.0, 7162.0, 7223.0, 8001.0, 8808.0, 9177.0, 9369.0, 9890.0, 10718.0, 10888.0, 11122.0, 11245.0, 23266.0, 23284.0, 23768.0, 54112.0, 56122.0, 56123.0, 56135.0, 56172.0, 56479.0, 90134.0, 116369.0, 255022.0, 285220.0 
GO:0098685 CC 1.94e-07  11/537    78/29107 D04 Schaffer collateral - CA1 synapse        1630.0, 2043.0, 2911.0, 2915.0, 3708.0, 4744.0, 6854.0, 9590.0, 22854.0, 57689.0, 84961.0 
GO:0043025 CC 2.27e-07  23/537   354/29107 D03 neuronal cell body                       793.0, 1600.0, 1620.0, 2890.0, 3736.0, 3752.0, 4131.0, 4856.0, 5979.0, 6453.0, 6547.0, 8507.0, 8874.0, 9312.0, 9455.0, 9590.0, 10439.0, 10891.0, 26047.0, 55450.0, 91752.0, 116443.0, 143187.0 
GO:0043204 CC 2.63e-07  15/537   158/29107 D02 perikaryon                               2043.0, 2806.0, 3361.0, 3736.0, 3737.0, 4131.0, 4988.0, 5126.0, 6547.0, 8001.0, 9312.0, 10439.0, 26047.0, 26230.0, 57463.0 
GO:0099056 CC 5.89e-07   9/537    54/29107 D06 integral component of presynaptic membrane 1007.0, 1268.0, 1948.0, 2043.0, 2558.0, 3736.0, 3737.0, 3738.0, 4988.0 
GO:0043197 CC 1.40e-06  14/537   157/29107 D06 dendritic spine                          793.0, 1812.0, 2043.0, 2890.0, 2903.0, 3752.0, 4131.0, 5800.0, 6453.0, 6547.0, 9371.0, 9456.0, 56899.0, 91752.0 
GO:0005737 CC 1.46e-06 130/537  4713/29107 D02 cytoplasm                                16.0, 1268.0, 1600.0, 1607.0, 1620.0, 2043.0, 2250.0, 2280.0, 2281.0, 2560.0, 2762.0, 2782.0, 2904.0, 2915.0, 3084.0, 3360.0, 3631.0, 4008.0, 4430.0, 4482.0, 4628.0, 4744.0, 4856.0, 5071.0, 5087.0, 5306.0, 5550.0, 5579.0, 5581.0, 5744.0, 5915.0, 6310.0, 6453.0, 6645.0, 6751.0, 6992.0, 7275.0, 7468.0, 7472.0, 8428.0, 8507.0, 8522.0, 8565.0, 8900.0, 9100.0, 9110.0, 9208.0, 9223.0, 9240.0, 9315.0, 9353.0, 9455.0, 9456.0, 9590.0, 9665.0, 9698.0, 9750.0, 9840.0, 10040.0, 10123.0, 10197.0, 10409.0, 10602.0, 10614.0, 10659.0, 10681.0, 10777.0, 10825.0, 10982.0, 11108.0, 22848.0, 22881.0, 22884.0, 22954.0, 23026.0, 23035.0, 23039.0, 23327.0, 23345.0, 23414.0, 23543.0, 23633.0, 23639.0, 25941.0, 26057.0, 26297.0, 51422.0, 51725.0, 53335.0, 54112.0, 54212.0, 54545.0, 55022.0, 55705.0, 56478.0, 56853.0, 56977.0, 57144.0, 57464.0, 57484.0, 57562.0, 57568.0, 57724.0, 59339.0, 65244.0, 65981.0, 80146.0, 80206.0, 80309.0, 83861.0, 84451.0, 85443.0, 89782.0, 91752.0, 91875.0, 113130.0, 113146.0, 118812.0, 127544.0, 142679.0, 151354.0, 152789.0, 166336.0, 219790.0, 283514.0, 284716.0, 342184.0, 387856.0, 389072.0, 400954.0 
GO:0099055 CC 1.73e-05   7/537    45/29107 D06 integral component of postsynaptic membrane 1007.0, 2043.0, 3736.0, 3738.0, 4988.0, 6547.0, 23266.0 
GO:0005856 CC 2.14e-05  21/537   401/29107 D05 cytoskeleton                             119.0, 287.0, 2904.0, 4744.0, 7111.0, 7168.0, 8507.0, 9208.0, 9590.0, 9750.0, 10409.0, 10602.0, 23092.0, 23345.0, 27289.0, 27445.0, 54212.0, 65059.0, 80206.0, 83861.0, 114884.0 
GO:0044305 CC 2.59e-05   5/537    20/29107 D04 calyx of Held                            793.0, 3736.0, 3737.0, 3738.0, 5579.0 
GO:0030018 CC 3.07e-05  11/537   130/29107 D02 Z disc                                   287.0, 493.0, 2274.0, 2280.0, 2281.0, 6334.0, 9456.0, 55800.0, 56704.0, 80206.0, 91977.0 
GO:0005829 CC 3.50e-05 136/537  5294/29107 D02 cytosol                                  16.0, 31.0, 119.0, 163.0, 273.0, 287.0, 535.0, 793.0, 1459.0, 1600.0, 1630.0, 1778.0, 2114.0, 2280.0, 2281.0, 2558.0, 2762.0, 2778.0, 2782.0, 3096.0, 3098.0, 3631.0, 3736.0, 4008.0, 4121.0, 4131.0, 4482.0, 4522.0, 4628.0, 5071.0, 5306.0, 5550.0, 5579.0, 5581.0, 5593.0, 5744.0, 5877.0, 5924.0, 6310.0, 6453.0, 6730.0, 6844.0, 7111.0, 7168.0, 7275.0, 8395.0, 8428.0, 8565.0, 8622.0, 8672.0, 8792.0, 8874.0, 8900.0, 9100.0, 9110.0, 9208.0, 9240.0, 9371.0, 9455.0, 9456.0, 9462.0, 9590.0, 9677.0, 9688.0, 9698.0, 10040.0, 10123.0, 10144.0, 10197.0, 10602.0, 10645.0, 10681.0, 10765.0, 10953.0, 11128.0, 22848.0, 22954.0, 22999.0, 23035.0, 23057.0, 23092.0, 23261.0, 23327.0, 23329.0, 23408.0, 23543.0, 23639.0, 25849.0, 26031.0, 26230.0, 26297.0, 27229.0, 29102.0, 50650.0, 51422.0, 51560.0, 51725.0, 53358.0, 54477.0, 54545.0, 55054.0, 55585.0, 55705.0, 55884.0, 56478.0, 56899.0, 57097.0, 57144.0, 57464.0, 57554.0, 64283.0, 64754.0, 65059.0, 65244.0, 65981.0, 79837.0, 81491.0, 83636.0, 84516.0, 84871.0, 84961.0, 89782.0, 90362.0, 113130.0, 113146.0, 114880.0, 114884.0, 127544.0, 130340.0, 143187.0, 144165.0, 221662.0, 284252.0, 284716.0, 389421.0, 440275.0 
GO:0030175 CC 5.98e-05   8/537    73/29107 D05 filopodium                               1778.0, 2043.0, 4430.0, 9750.0, 10123.0, 26230.0, 55585.0, 65059.0 
GO:0016020 CC 7.26e-05  65/537  2127/29107 D02 membrane                                 16.0, 163.0, 476.0, 488.0, 493.0, 1600.0, 1778.0, 2280.0, 2281.0, 2778.0, 2782.0, 3084.0, 3360.0, 3708.0, 4121.0, 4522.0, 5126.0, 5550.0, 5877.0, 6511.0, 6547.0, 6645.0, 6844.0, 7111.0, 7162.0, 7798.0, 8428.0, 9110.0, 9353.0, 9371.0, 9665.0, 9688.0, 10040.0, 10197.0, 10825.0, 10953.0, 11128.0, 11138.0, 22986.0, 23633.0, 26031.0, 26047.0, 26057.0, 26230.0, 27229.0, 54477.0, 54545.0, 55705.0, 56478.0, 57089.0, 57689.0, 59339.0, 79815.0, 81615.0, 89782.0, 114815.0, 114880.0, 114884.0, 116443.0, 130367.0, 130733.0, 255252.0, 387597.0, 442213.0, 100507421.0 
GO:0005794 CC 1.47e-04  36/537   988/29107 D05 Golgi apparatus                          476.0, 535.0, 2043.0, 2131.0, 3361.0, 3763.0, 4121.0, 4988.0, 5071.0, 5581.0, 5738.0, 5744.0, 6645.0, 8428.0, 9334.0, 9348.0, 9665.0, 23057.0, 23327.0, 23345.0, 25849.0, 26047.0, 26290.0, 51560.0, 55870.0, 57089.0, 79656.0, 84871.0, 85019.0, 92370.0, 114815.0, 143187.0, 254887.0, 283576.0, 389072.0, 442117.0 
GO:0001518 CC 2.25e-04   4/537    17/29107 D07 voltage-gated sodium channel complex     6327.0, 6330.0, 6334.0, 55800.0 
GO:1902711 CC 3.56e-04   4/537    19/29107 D04 GABA-A receptor complex                  2558.0, 2560.0, 2562.0, 2567.0 
GO:0005834 CC 3.75e-04   5/537    34/29107 D04 heterotrimeric G-protein complex         2774.0, 2778.0, 2782.0, 2786.0, 10681.0 
GO:0005789 CC 3.85e-04  34/537   973/29107 D04 endoplasmic reticulum membrane           488.0, 1131.0, 1812.0, 2131.0, 2890.0, 2903.0, 2904.0, 3708.0, 3737.0, 4232.0, 5738.0, 5924.0, 6547.0, 9840.0, 23065.0, 23544.0, 23768.0, 26031.0, 56704.0, 64084.0, 84197.0, 114880.0, 116443.0, 127544.0, 128486.0, 130367.0, 130733.0, 143187.0, 255022.0, 260293.0, 283576.0, 283820.0, 342184.0, 387597.0 
GO:0030672 CC 4.33e-04   7/537    74/29107 D08 synaptic vesicle membrane                273.0, 2890.0, 6844.0, 6854.0, 22987.0, 24141.0, 127833.0 
GO:0017146 CC 4.83e-04   3/537     9/29107 D07 NMDA selective glutamate receptor complex 2903.0, 2904.0, 116443.0 
GO:0044224 CC 6.80e-04   3/537    10/29107 D02 juxtaparanode region of axon             3736.0, 3737.0, 26047.0 
GO:0098839 CC 8.10e-04   5/537    40/29107 D06 postsynaptic density membrane            2043.0, 2903.0, 2904.0, 2911.0, 2915.0 
GO:0030315 CC 1.02e-03   5/537    42/29107 D02 T-tubule                                 287.0, 476.0, 493.0, 2806.0, 113146.0 
GO:0005515 MF 1.85e-10 302/537 12418/29107 D02 protein binding                          31.0, 163.0, 273.0, 287.0, 406.0, 476.0, 488.0, 493.0, 535.0, 577.0, 744.0, 783.0, 793.0, 862.0, 869.0, 1039.0, 1131.0, 1268.0, 1459.0, 1600.0, 1620.0, 1630.0, 1778.0, 1812.0, 1871.0, 1944.0, 1946.0, 1948.0, 2043.0, 2114.0, 2274.0, 2280.0, 2281.0, 2290.0, 2762.0, 2774.0, 2778.0, 2782.0, 2786.0, 2890.0, 2903.0, 2904.0, 2911.0, 2915.0, 3096.0, 3098.0, 3360.0, 3631.0, 3708.0, 3736.0, 3737.0, 3738.0, 3752.0, 3763.0, 3778.0, 3787.0, 3788.0, 3912.0, 4131.0, 4232.0, 4430.0, 4482.0, 4522.0, 4628.0, 4741.0, 4744.0, 4856.0, 4978.0, 4988.0, 5071.0, 5087.0, 5126.0, 5306.0, 5550.0, 5579.0, 5581.0, 5738.0, 5744.0, 5800.0, 5877.0, 5950.0, 5979.0, 6304.0, 6310.0, 6330.0, 6334.0, 6453.0, 6595.0, 6645.0, 6730.0, 6844.0, 6869.0, 6992.0, 7014.0, 7068.0, 7168.0, 7223.0, 7464.0, 7468.0, 7472.0, 8395.0, 8428.0, 8507.0, 8522.0, 8565.0, 8792.0, 8874.0, 8900.0, 9079.0, 9100.0, 9110.0, 9208.0, 9223.0, 9229.0, 9240.0, 9315.0, 9353.0, 9371.0, 9455.0, 9456.0, 9462.0, 9508.0, 9590.0, 9665.0, 9688.0, 9698.0, 9750.0, 9856.0, 9892.0, 10040.0, 10079.0, 10123.0, 10197.0, 10336.0, 10370.0, 10409.0, 10439.0, 10472.0, 10602.0, 10614.0, 10681.0, 10716.0, 10765.0, 10825.0, 10891.0, 10953.0, 10982.0, 11108.0, 11122.0, 11138.0, 11281.0, 22848.0, 22854.0, 22954.0, 22986.0, 22987.0, 22999.0, 23026.0, 23035.0, 23039.0, 23092.0, 23270.0, 23284.0, 23327.0, 23345.0, 23414.0, 23543.0, 23633.0, 23639.0, 25849.0, 25924.0, 25941.0, 26031.0, 26047.0, 26050.0, 26057.0, 26297.0, 26468.0, 27086.0, 27165.0, 27229.0, 27289.0, 29070.0, 29102.0, 29841.0, 30811.0, 50650.0, 51422.0, 51440.0, 51560.0, 53358.0, 54212.0, 54438.0, 54477.0, 54545.0, 54622.0, 54682.0, 55022.0, 55054.0, 55122.0, 55346.0, 55359.0, 55585.0, 55638.0, 55705.0, 55800.0, 56122.0, 56478.0, 56479.0, 56704.0, 56941.0, 56980.0, 57144.0, 57172.0, 57463.0, 57496.0, 57541.0, 57554.0, 57562.0, 57689.0, 57724.0, 59339.0, 64754.0, 64919.0, 65059.0, 65243.0, 65981.0, 78990.0, 79656.0, 79837.0, 80206.0, 80309.0, 81563.0, 81566.0, 83698.0, 83861.0, 83873.0, 84197.0, 84451.0, 84516.0, 84916.0, 84961.0, 85019.0, 90362.0, 90874.0, 91875.0, 91977.0, 92370.0, 113130.0, 113146.0, 114798.0, 114815.0, 114880.0, 114884.0, 116369.0, 116443.0, 116931.0, 118812.0, 124359.0, 127544.0, 127733.0, 127833.0, 128486.0, 128553.0, 130340.0, 131034.0, 131405.0, 134111.0, 142679.0, 143187.0, 144165.0, 145581.0, 146223.0, 148252.0, 149951.0, 149986.0, 150864.0, 151354.0, 152789.0, 157574.0, 164832.0, 170850.0, 202559.0, 221662.0, 253314.0, 254887.0, 255022.0, 255631.0, 283310.0, 283514.0, 283576.0, 283820.0, 284252.0, 284716.0, 285704.0, 374383.0, 387856.0, 389421.0, 401994.0, 407738.0, 408263.0, 548596.0 
GO:0005249 MF 7.92e-09  11/537    58/29107 D09 voltage-gated potassium channel activity 3736.0, 3737.0, 3738.0, 3752.0, 3778.0, 3787.0, 3788.0, 9312.0, 56479.0, 90134.0, 170850.0 
GO:0005251 MF 1.97e-06   7/537    33/29107 D10 delayed rectifier potassium channel activity 3736.0, 3737.0, 3738.0, 3787.0, 9312.0, 56479.0, 170850.0 
GO:0099583 MF 6.25e-06   3/537     3/29107 D05 neurotransmitter receptor activity involved in regulation of postsynaptic cytosolic calcium ion concentration 2890.0, 2911.0, 2915.0 
GO:0044325 MF 6.99e-06  12/537   133/29107 D03 transmembrane transporter binding        287.0, 488.0, 2280.0, 2281.0, 3752.0, 6330.0, 6844.0, 9100.0, 9456.0, 22999.0, 23327.0, 55800.0 
GO:0030594 MF 1.68e-05   9/537    80/29107 D03 neurotransmitter receptor activity       1131.0, 2558.0, 2560.0, 2562.0, 2567.0, 3360.0, 3361.0, 8001.0, 9177.0 
GO:0005516 MF 2.44e-05  14/537   201/29107 D03 calmodulin binding                       119.0, 493.0, 4430.0, 4628.0, 5924.0, 6547.0, 6645.0, 6844.0, 9590.0, 10645.0, 10777.0, 56479.0, 57172.0, 200373.0 
GO:0086006 MF 6.07e-05   3/537     5/29107 D10 voltage-gated sodium channel activity involved in cardiac muscle cell action potential 6327.0, 6330.0, 55800.0 
GO:0046872 MF 6.62e-05  69/537  2297/29107 D04 metal ion binding                        18.0, 31.0, 493.0, 862.0, 1290.0, 2131.0, 2274.0, 2774.0, 2778.0, 3096.0, 3097.0, 3680.0, 3752.0, 3778.0, 4008.0, 5581.0, 6511.0, 6547.0, 7468.0, 7762.0, 8001.0, 8428.0, 8622.0, 8792.0, 9110.0, 9334.0, 9369.0, 10336.0, 10472.0, 11108.0, 11128.0, 22999.0, 23035.0, 26290.0, 26468.0, 27086.0, 29102.0, 51559.0, 53335.0, 55084.0, 55799.0, 55870.0, 56980.0, 57089.0, 57484.0, 57541.0, 64283.0, 64754.0, 64919.0, 65243.0, 65981.0, 80144.0, 80816.0, 89782.0, 90874.0, 91752.0, 127544.0, 128553.0, 131034.0, 140883.0, 164832.0, 166752.0, 219578.0, 283514.0, 284716.0, 346157.0, 389072.0, 442117.0, 100131390.0 
GO:0022851 MF 7.18e-05   4/537    13/29107 D10 GABA-gated chloride ion channel activity 2558.0, 2560.0, 2562.0, 2567.0 
```
