## Supplementary material for "Transcriptional and genetic sex differences for schizophrenia across the dorsolateral prefrontal cortex, hippocampus, and caudate nucleus": Data S4: GO_analysis_module_purple.txt

```
GO:0006281 BP 1.60e-06  15/414   235/29107 D07 DNA repair                               1454.0, 2189.0, 5424.0, 5425.0, 9400.0, 10155.0, 11284.0, 22897.0, 51547.0, 55135.0, 65123.0, 79447.0, 80198.0, 84444.0, 126549.0 
GO:0005654 CC 3.54e-13 109/414  3805/29107 D02 nucleoplasm                              37.0, 208.0, 790.0, 896.0, 994.0, 1196.0, 1198.0, 1454.0, 1616.0, 1677.0, 1788.0, 1797.0, 1856.0, 1869.0, 2189.0, 2314.0, 2874.0, 3720.0, 4641.0, 4661.0, 4854.0, 4899.0, 5347.0, 5424.0, 5425.0, 5531.0, 5598.0, 5725.0, 5893.0, 5916.0, 6256.0, 6626.0, 6895.0, 6929.0, 7023.0, 7086.0, 7186.0, 7975.0, 7988.0, 8175.0, 8449.0, 8888.0, 8904.0, 9013.0, 9020.0, 9400.0, 9667.0, 9794.0, 9904.0, 10155.0, 10272.0, 10432.0, 10620.0, 10948.0, 11194.0, 11284.0, 11338.0, 22897.0, 22985.0, 23513.0, 25764.0, 25865.0, 26013.0, 26088.0, 27005.0, 27158.0, 30827.0, 51006.0, 51079.0, 51231.0, 51547.0, 51564.0, 51588.0, 51593.0, 51608.0, 53635.0, 54476.0, 54487.0, 54540.0, 54815.0, 54971.0, 54973.0, 54978.0, 55135.0, 55657.0, 55957.0, 56949.0, 65123.0, 78994.0, 79091.0, 79813.0, 79869.0, 80198.0, 81857.0, 84289.0, 84335.0, 84444.0, 84619.0, 84662.0, 113878.0, 114881.0, 126526.0, 126549.0, 129685.0, 169714.0, 199990.0, 253980.0, 286257.0, 389333.0 
GO:0005634 CC 4.24e-11 132/414  5371/29107 D05 nucleus                                  208.0, 581.0, 790.0, 842.0, 896.0, 994.0, 1196.0, 1198.0, 1201.0, 1388.0, 1454.0, 1616.0, 1677.0, 1773.0, 1775.0, 1788.0, 1797.0, 1856.0, 1869.0, 2314.0, 2738.0, 2874.0, 3299.0, 3636.0, 3720.0, 4661.0, 4899.0, 5331.0, 5347.0, 5424.0, 5425.0, 5598.0, 5609.0, 5725.0, 5745.0, 5893.0, 5916.0, 6256.0, 6449.0, 6929.0, 7023.0, 7297.0, 7621.0, 7629.0, 7633.0, 7866.0, 7975.0, 8175.0, 8220.0, 8449.0, 8568.0, 8859.0, 8888.0, 8904.0, 8940.0, 9400.0, 9640.0, 9667.0, 9726.0, 9794.0, 9894.0, 9923.0, 9985.0, 10155.0, 10263.0, 10272.0, 10432.0, 10489.0, 10620.0, 11284.0, 11338.0, 22985.0, 23381.0, 23549.0, 25764.0, 25865.0, 26013.0, 27285.0, 30827.0, 51231.0, 51547.0, 51564.0, 51588.0, 54476.0, 54487.0, 54540.0, 54807.0, 54815.0, 54963.0, 54973.0, 55743.0, 56949.0, 57567.0, 57710.0, 64718.0, 65123.0, 79091.0, 79447.0, 79797.0, 79813.0, 79869.0, 80198.0, 80336.0, 80726.0, 83463.0, 84289.0, 84444.0, 84619.0, 84662.0, 90378.0, 114823.0, 116115.0, 125950.0, 126308.0, 126393.0, 126526.0, 126549.0, 129685.0, 140290.0, 146540.0, 146542.0, 147807.0, 147912.0, 162968.0, 201163.0, 220064.0, 246744.0, 284004.0, 286257.0, 374655.0, 643641.0, 100289678.0 
GO:0005737 CC 6.03e-08 110/414  4713/29107 D02 cytoplasm                                101.0, 290.0, 581.0, 790.0, 842.0, 883.0, 896.0, 994.0, 1056.0, 1120.0, 1201.0, 1445.0, 1454.0, 1775.0, 1788.0, 1856.0, 1869.0, 2314.0, 2997.0, 4641.0, 5091.0, 5190.0, 5298.0, 5335.0, 5347.0, 5598.0, 5609.0, 5745.0, 5916.0, 6261.0, 6449.0, 6895.0, 6929.0, 7165.0, 7297.0, 8888.0, 8897.0, 8904.0, 9191.0, 9400.0, 9546.0, 9564.0, 9667.0, 9894.0, 9904.0, 10072.0, 10263.0, 10298.0, 10432.0, 10489.0, 10677.0, 10882.0, 10948.0, 10985.0, 23381.0, 23549.0, 25764.0, 25865.0, 27005.0, 27158.0, 27285.0, 28511.0, 29926.0, 49856.0, 51079.0, 51231.0, 51380.0, 51490.0, 51547.0, 51564.0, 51588.0, 51593.0, 51608.0, 54487.0, 54540.0, 54963.0, 54973.0, 57540.0, 64170.0, 65123.0, 79587.0, 79869.0, 80179.0, 80230.0, 84335.0, 84444.0, 84662.0, 84936.0, 90313.0, 90378.0, 91978.0, 113878.0, 124930.0, 125950.0, 126308.0, 126393.0, 126549.0, 129563.0, 129807.0, 146705.0, 147912.0, 200081.0, 201163.0, 201176.0, 203286.0, 246744.0, 283234.0, 284004.0, 374654.0, 541468.0 
GO:0005829 CC 1.30e-06 115/414  5294/29107 D02 cytosol                                  208.0, 581.0, 790.0, 842.0, 883.0, 994.0, 1120.0, 1201.0, 1445.0, 1454.0, 1616.0, 1677.0, 1760.0, 1797.0, 1856.0, 2189.0, 2314.0, 2874.0, 2997.0, 3636.0, 4215.0, 4641.0, 4661.0, 4854.0, 4899.0, 5034.0, 5091.0, 5190.0, 5298.0, 5331.0, 5335.0, 5347.0, 5424.0, 5531.0, 5598.0, 5609.0, 5863.0, 6158.0, 6256.0, 6449.0, 6895.0, 7041.0, 7051.0, 7086.0, 7186.0, 7297.0, 8557.0, 8888.0, 8897.0, 8904.0, 9020.0, 9400.0, 9564.0, 9696.0, 9894.0, 9903.0, 10072.0, 10298.0, 10489.0, 10616.0, 10948.0, 10985.0, 22897.0, 22981.0, 22985.0, 22994.0, 23053.0, 23370.0, 23381.0, 23549.0, 25865.0, 26088.0, 27005.0, 27158.0, 30827.0, 51272.0, 51564.0, 51608.0, 54476.0, 54487.0, 54662.0, 54963.0, 54973.0, 54978.0, 55135.0, 56006.0, 57139.0, 57176.0, 64170.0, 64718.0, 64772.0, 79735.0, 79778.0, 79934.0, 80179.0, 80230.0, 80336.0, 84335.0, 85302.0, 90353.0, 114881.0, 124997.0, 126003.0, 126393.0, 126549.0, 144717.0, 146705.0, 158135.0, 197258.0, 200081.0, 201163.0, 201176.0, 253980.0, 257364.0, 541468.0 
GO:0016607 CC 8.21e-06  19/414   411/29107 D03 nuclear speck                            1196.0, 1198.0, 2057.0, 3299.0, 3636.0, 8175.0, 8859.0, 9794.0, 9904.0, 10432.0, 11338.0, 22985.0, 30827.0, 51547.0, 54540.0, 54815.0, 80230.0, 84662.0, 146705.0 
GO:0016020 CC 9.18e-06  56/414  2127/29107 D02 membrane                                 135.0, 550.0, 581.0, 790.0, 896.0, 1198.0, 1889.0, 2548.0, 2997.0, 3268.0, 4245.0, 4641.0, 5298.0, 5331.0, 5424.0, 5725.0, 6158.0, 6449.0, 7051.0, 7297.0, 8897.0, 8904.0, 9159.0, 9672.0, 9704.0, 9894.0, 9904.0, 10319.0, 10489.0, 10985.0, 11184.0, 11284.0, 23225.0, 26088.0, 51272.0, 54606.0, 54662.0, 54788.0, 54872.0, 54978.0, 54982.0, 56949.0, 64175.0, 65010.0, 79087.0, 79709.0, 79869.0, 81490.0, 114881.0, 124583.0, 129807.0, 200081.0, 201176.0, 257364.0, 283234.0, 375346.0 
GO:0016604 CC 6.45e-05  15/414   321/29107 D02 nuclear body                             1196.0, 1616.0, 1856.0, 4641.0, 6895.0, 7086.0, 9667.0, 9894.0, 51593.0, 54487.0, 54971.0, 55135.0, 79813.0, 199990.0, 253980.0 
GO:0005515 MF 1.43e-28 288/414 12418/29107 D02 protein binding                          37.0, 101.0, 135.0, 208.0, 410.0, 487.0, 550.0, 581.0, 649.0, 842.0, 883.0, 896.0, 994.0, 1056.0, 1196.0, 1198.0, 1201.0, 1294.0, 1375.0, 1388.0, 1445.0, 1454.0, 1616.0, 1677.0, 1760.0, 1773.0, 1788.0, 1856.0, 1869.0, 1889.0, 2057.0, 2189.0, 2264.0, 2314.0, 2738.0, 2788.0, 2874.0, 2997.0, 3636.0, 4034.0, 4041.0, 4054.0, 4215.0, 4245.0, 4641.0, 4854.0, 4899.0, 5034.0, 5091.0, 5190.0, 5298.0, 5331.0, 5335.0, 5347.0, 5424.0, 5425.0, 5531.0, 5589.0, 5598.0, 5609.0, 5725.0, 5745.0, 5826.0, 5863.0, 5893.0, 5916.0, 6158.0, 6237.0, 6256.0, 6449.0, 6626.0, 6895.0, 6929.0, 7023.0, 7041.0, 7051.0, 7086.0, 7106.0, 7165.0, 7186.0, 7297.0, 7629.0, 7633.0, 7866.0, 7975.0, 7988.0, 8175.0, 8216.0, 8220.0, 8449.0, 8557.0, 8568.0, 8888.0, 8897.0, 8904.0, 8940.0, 9013.0, 9020.0, 9159.0, 9191.0, 9289.0, 9546.0, 9564.0, 9640.0, 9667.0, 9672.0, 9696.0, 9726.0, 9794.0, 9894.0, 9903.0, 9911.0, 9923.0, 9985.0, 10072.0, 10155.0, 10256.0, 10263.0, 10272.0, 10298.0, 10432.0, 10489.0, 10616.0, 10620.0, 10677.0, 10695.0, 10807.0, 10882.0, 10948.0, 11184.0, 11194.0, 11284.0, 11338.0, 22897.0, 22981.0, 22985.0, 22994.0, 23061.0, 23129.0, 23225.0, 23370.0, 23381.0, 23513.0, 23549.0, 23654.0, 25764.0, 25771.0, 25865.0, 26013.0, 26024.0, 26088.0, 27005.0, 27158.0, 29926.0, 29992.0, 30827.0, 49856.0, 51025.0, 51079.0, 51231.0, 51490.0, 51547.0, 51564.0, 51588.0, 51593.0, 51608.0, 53827.0, 54476.0, 54487.0, 54540.0, 54606.0, 54662.0, 54676.0, 54758.0, 54815.0, 54838.0, 54923.0, 54963.0, 54971.0, 54973.0, 54978.0, 54982.0, 55048.0, 55135.0, 55315.0, 55657.0, 55716.0, 55743.0, 55957.0, 56006.0, 56949.0, 56963.0, 56975.0, 57139.0, 57176.0, 57567.0, 60672.0, 64170.0, 64175.0, 64285.0, 64342.0, 64714.0, 64718.0, 64773.0, 64978.0, 65123.0, 65988.0, 78994.0, 79091.0, 79159.0, 79169.0, 79173.0, 79447.0, 79706.0, 79735.0, 79778.0, 79797.0, 79813.0, 79869.0, 80017.0, 80019.0, 80198.0, 80230.0, 80726.0, 81857.0, 83463.0, 84289.0, 84335.0, 84444.0, 84619.0, 84628.0, 84662.0, 84936.0, 85302.0, 90313.0, 90326.0, 90353.0, 91653.0, 91949.0, 92154.0, 113829.0, 113878.0, 114823.0, 114881.0, 115704.0, 116115.0, 124583.0, 124997.0, 125950.0, 126003.0, 126526.0, 126549.0, 129303.0, 129563.0, 129685.0, 129807.0, 140290.0, 144717.0, 146540.0, 146542.0, 146705.0, 147807.0, 147912.0, 150696.0, 162968.0, 197258.0, 197322.0, 199990.0, 200081.0, 201163.0, 203286.0, 220004.0, 220064.0, 246744.0, 253980.0, 254428.0, 256302.0, 257364.0, 283232.0, 283234.0, 286257.0, 339105.0, 339665.0, 374654.0, 374655.0, 375346.0, 541468.0, 100289678.0 
GO:0005524 MF 1.76e-07  47/414  1458/29107 D08 ATP binding                              208.0, 487.0, 790.0, 1120.0, 1196.0, 1198.0, 1445.0, 1454.0, 1760.0, 2264.0, 4215.0, 4641.0, 5091.0, 5190.0, 5298.0, 5347.0, 5598.0, 5609.0, 5826.0, 6261.0, 7297.0, 8449.0, 8859.0, 9020.0, 9400.0, 9489.0, 9704.0, 10298.0, 11184.0, 11194.0, 11284.0, 25865.0, 25981.0, 51079.0, 51231.0, 54606.0, 54963.0, 56975.0, 57176.0, 79587.0, 79934.0, 80179.0, 158135.0, 197258.0, 197322.0, 200172.0, 374654.0 
```
