## Supplementary material for "Transcriptional and genetic sex differences for schizophrenia across the dorsolateral prefrontal cortex, hippocampus, and caudate nucleus": Data S4: GO_analysis_module_red.txt

```
GO:0048167 BP 6.49e-09  11/619    50/29107 D07 regulation of synaptic plasticity        2185.0, 2902.0, 4130.0, 5923.0, 6344.0, 7425.0, 8831.0, 9783.0, 23085.0, 26037.0, 84502.0 
GO:0007268 BP 1.66e-08  22/619   245/29107 D07 chemical synaptic transmission           40.0, 320.0, 773.0, 774.0, 777.0, 1128.0, 1139.0, 1141.0, 2902.0, 3274.0, 3350.0, 3351.0, 3354.0, 3777.0, 4884.0, 5100.0, 5582.0, 8927.0, 9568.0, 10497.0, 56125.0, 57468.0 
GO:0007274 BP 1.71e-07   7/619    21/29107 D08 neuromuscular synaptic transmission      104.0, 1128.0, 1960.0, 5864.0, 6812.0, 23085.0, 23504.0 
GO:0006816 BP 6.03e-07  11/619    76/29107 D07 calcium ion transport                    491.0, 773.0, 774.0, 775.0, 776.0, 777.0, 815.0, 1139.0, 1141.0, 10368.0, 59283.0 
GO:0070588 BP 9.76e-07  13/619   114/29107 D08 calcium ion transmembrane transport      491.0, 773.0, 774.0, 775.0, 776.0, 777.0, 1139.0, 9033.0, 9254.0, 10368.0, 10369.0, 59283.0, 117155.0 
GO:2000300 BP 2.06e-06   8/619    41/29107 D09 regulation of synaptic vesicle exocytosis 107.0, 150.0, 320.0, 3351.0, 5582.0, 5864.0, 9783.0, 84062.0 
GO:2000311 BP 2.71e-06   6/619    20/29107 D09 regulation of AMPA receptor activity     10368.0, 10369.0, 59283.0, 80863.0, 146395.0, 729993.0 
GO:0051056 BP 6.47e-06  12/619   115/29107 D07 regulation of small GTPase mediated signal transduction 1795.0, 2909.0, 7204.0, 8997.0, 9743.0, 9826.0, 9901.0, 9912.0, 23108.0, 25791.0, 26037.0, 115557.0 
GO:0007399 BP 7.59e-06  21/619   325/29107 D04 nervous system development               91.0, 320.0, 1128.0, 1400.0, 1749.0, 1826.0, 1949.0, 2675.0, 4062.0, 4209.0, 5097.0, 5528.0, 8128.0, 8997.0, 10505.0, 10858.0, 25791.0, 56125.0, 56143.0, 57118.0, 84530.0 
GO:2000463 BP 1.13e-05   6/619    25/29107 D08 positive regulation of excitatory postsynaptic potential 1139.0, 2185.0, 2902.0, 23316.0, 54434.0, 112755.0 
GO:0018105 BP 1.78e-05  14/619   170/29107 D09 peptidyl-serine phosphorylation          815.0, 2475.0, 5170.0, 5566.0, 5578.0, 5582.0, 5603.0, 8851.0, 22853.0, 23031.0, 53944.0, 57118.0, 166614.0, 375449.0 
GO:0015816 BP 2.34e-05   4/619     9/29107 D08 glycine transport                        23428.0, 140679.0, 206358.0, 388662.0 
GO:0090630 BP 3.55e-05  11/619   115/29107 D07 activation of GTPase activity            2185.0, 4916.0, 5923.0, 7248.0, 23108.0, 23216.0, 25791.0, 26037.0, 55633.0, 129049.0, 146923.0 
GO:0007010 BP 5.08e-05  12/619   141/29107 D05 cytoskeleton organization                286.0, 1729.0, 2039.0, 6709.0, 6710.0, 6711.0, 8506.0, 9645.0, 23031.0, 83660.0, 157922.0, 375449.0 
GO:0051693 BP 5.94e-05   4/619    11/29107 D12 actin filament capping                   2039.0, 6709.0, 6710.0, 6711.0 
GO:0016188 BP 5.94e-05   4/619    11/29107 D06 synaptic vesicle maturation              5864.0, 6812.0, 10497.0, 23025.0 
GO:0030036 BP 5.95e-05  13/619   166/29107 D06 actin cytoskeleton organization          87.0, 150.0, 1729.0, 2039.0, 5170.0, 6709.0, 6710.0, 6711.0, 9645.0, 9826.0, 9922.0, 54434.0, 221692.0 
GO:0007156 BP 5.95e-05  13/619   166/29107 D05 homophilic cell adhesion via plasma membrane adhesion molecules 1826.0, 5097.0, 5100.0, 9746.0, 22883.0, 54660.0, 56097.0, 56098.0, 56125.0, 56137.0, 56143.0, 57863.0, 222256.0 
GO:0018107 BP 6.21e-05   8/619    64/29107 D09 peptidyl-threonine phosphorylation       91.0, 2475.0, 5170.0, 5566.0, 5578.0, 8851.0, 11113.0, 22853.0 
GO:0048013 BP 8.59e-05   7/619    50/29107 D08 ephrin receptor signaling pathway        1949.0, 4916.0, 8440.0, 8851.0, 8997.0, 25791.0, 26037.0 
GO:0060996 BP 8.75e-05   4/619    12/29107 D03 dendritic spine development              815.0, 8440.0, 9922.0, 57468.0 
GO:0086012 BP 8.75e-05   4/619    12/29107 D06 membrane depolarization during cardiac muscle cell action potential 775.0, 776.0, 6331.0, 10021.0 
GO:0150099 BP 9.27e-05   3/619     5/29107 D04 neuron-glial cell signaling              146.0, 2550.0, 9568.0 
GO:0099525 BP 9.27e-05   3/619     5/29107 D11 presynaptic dense core vesicle exocytosis 6812.0, 10497.0, 23025.0 
GO:0086046 BP 9.27e-05   3/619     5/29107 D07 membrane depolarization during SA node cell action potential 776.0, 6331.0, 10021.0 
GO:1903861 BP 1.05e-04   5/619    23/29107 D07 positive regulation of dendrite extension 9962.0, 23025.0, 57699.0, 114804.0, 151835.0 
GO:0046777 BP 1.08e-04  13/619   176/29107 D08 protein autophosphorylation              91.0, 238.0, 815.0, 1612.0, 2185.0, 2475.0, 2869.0, 4293.0, 5170.0, 5566.0, 5582.0, 22853.0, 23235.0 
GO:0005886 CC 9.91e-29 206/619  4500/29107 D03 plasma membrane                          40.0, 87.0, 91.0, 107.0, 108.0, 146.0, 150.0, 153.0, 161.0, 238.0, 286.0, 320.0, 478.0, 491.0, 773.0, 774.0, 775.0, 776.0, 777.0, 867.0, 887.0, 925.0, 1128.0, 1139.0, 1141.0, 1258.0, 1606.0, 1612.0, 1729.0, 1759.0, 1804.0, 1826.0, 1949.0, 2036.0, 2039.0, 2120.0, 2155.0, 2550.0, 2583.0, 2675.0, 2821.0, 2830.0, 2869.0, 2887.0, 2899.0, 2902.0, 2909.0, 3069.0, 3274.0, 3350.0, 3351.0, 3354.0, 3632.0, 3667.0, 3745.0, 3746.0, 3756.0, 3777.0, 4062.0, 4088.0, 4836.0, 4843.0, 4882.0, 4884.0, 4916.0, 4985.0, 4992.0, 5097.0, 5100.0, 5141.0, 5170.0, 5297.0, 5317.0, 5362.0, 5493.0, 5578.0, 5582.0, 5786.0, 5791.0, 5799.0, 5864.0, 5923.0, 6331.0, 6344.0, 6382.0, 6469.0, 6541.0, 6548.0, 6709.0, 6710.0, 6711.0, 6753.0, 6786.0, 6812.0, 7007.0, 7248.0, 7781.0, 8111.0, 8396.0, 8470.0, 8567.0, 8648.0, 8660.0, 8831.0, 8851.0, 8907.0, 8924.0, 9033.0, 9057.0, 9066.0, 9228.0, 9254.0, 9340.0, 9398.0, 9568.0, 9628.0, 9929.0, 9962.0, 10021.0, 10057.0, 10368.0, 10369.0, 10497.0, 10505.0, 10579.0, 10970.0, 22941.0, 22979.0, 23025.0, 23037.0, 23108.0, 23180.0, 23344.0, 23368.0, 23428.0, 23504.0, 25999.0, 26011.0, 26037.0, 26470.0, 26507.0, 27242.0, 29780.0, 30837.0, 50937.0, 51764.0, 53944.0, 54434.0, 54566.0, 54805.0, 55968.0, 56776.0, 57030.0, 57156.0, 57451.0, 57468.0, 57476.0, 57535.0, 57578.0, 57616.0, 57670.0, 57699.0, 57863.0, 57864.0, 59283.0, 64137.0, 64241.0, 64582.0, 79465.0, 79888.0, 81033.0, 83660.0, 83661.0, 84062.0, 84502.0, 85455.0, 91584.0, 112755.0, 114787.0, 114804.0, 115557.0, 117155.0, 120776.0, 123872.0, 128674.0, 140679.0, 145567.0, 146183.0, 146395.0, 147179.0, 151835.0, 196500.0, 200734.0, 205147.0, 206358.0, 222256.0, 222662.0, 283455.0, 284348.0, 285601.0, 286046.0, 338557.0, 338755.0, 341350.0, 376267.0, 440435.0 
GO:0098978 CC 8.34e-15  35/619   332/29107 D04 glutamatergic synapse                    87.0, 107.0, 320.0, 491.0, 1128.0, 1759.0, 1949.0, 1994.0, 2185.0, 2475.0, 2899.0, 4884.0, 4916.0, 5100.0, 6711.0, 6812.0, 7781.0, 8224.0, 8831.0, 8927.0, 9228.0, 9722.0, 9746.0, 9912.0, 10160.0, 10368.0, 10369.0, 22883.0, 23467.0, 80863.0, 84062.0, 146395.0, 347730.0, 388662.0, 729993.0 
GO:0005887 CC 2.69e-13  75/619  1403/29107 D04 integral component of plasma membrane    40.0, 91.0, 107.0, 108.0, 146.0, 150.0, 153.0, 238.0, 491.0, 775.0, 925.0, 1128.0, 1139.0, 1141.0, 1826.0, 1949.0, 2523.0, 2550.0, 2830.0, 2899.0, 2902.0, 3274.0, 3350.0, 3351.0, 3354.0, 3756.0, 3777.0, 4882.0, 4916.0, 4985.0, 5097.0, 5100.0, 5362.0, 5786.0, 5799.0, 6382.0, 6541.0, 6548.0, 6753.0, 6786.0, 7781.0, 8111.0, 8506.0, 9033.0, 9057.0, 9293.0, 9568.0, 9962.0, 10057.0, 10505.0, 22853.0, 23428.0, 26011.0, 27242.0, 50937.0, 54660.0, 56097.0, 56098.0, 56125.0, 56137.0, 56143.0, 57451.0, 57468.0, 57535.0, 64241.0, 81033.0, 83850.0, 91584.0, 128674.0, 219527.0, 222865.0, 285601.0, 338557.0, 344758.0, 388662.0 
GO:0030425 CC 2.07e-12  36/619   422/29107 D05 dendrite                                 108.0, 775.0, 1128.0, 1826.0, 2185.0, 2475.0, 2550.0, 2899.0, 2902.0, 3064.0, 3274.0, 3350.0, 3351.0, 3354.0, 3632.0, 3745.0, 3756.0, 4130.0, 4135.0, 5100.0, 5582.0, 8851.0, 8927.0, 9746.0, 9912.0, 10160.0, 10368.0, 10505.0, 10858.0, 23154.0, 51764.0, 57451.0, 66000.0, 85300.0, 114088.0, 140679.0 
GO:0014069 CC 1.42e-10  25/619   247/29107 D04 postsynaptic density                     775.0, 815.0, 2039.0, 2185.0, 2902.0, 5170.0, 5582.0, 6711.0, 7248.0, 8224.0, 8440.0, 8831.0, 8851.0, 8927.0, 9228.0, 9743.0, 9912.0, 9922.0, 10505.0, 22941.0, 26037.0, 59283.0, 66000.0, 84062.0, 729993.0 
GO:0045202 CC 2.23e-10  32/619   403/29107 D03 synapse                                  104.0, 478.0, 726.0, 773.0, 774.0, 777.0, 1128.0, 1139.0, 1141.0, 1759.0, 1826.0, 1917.0, 1960.0, 2902.0, 3274.0, 3350.0, 3354.0, 3777.0, 4062.0, 4130.0, 22895.0, 23085.0, 23504.0, 26999.0, 54434.0, 56125.0, 57451.0, 57468.0, 83660.0, 85300.0, 221692.0, 729993.0 
GO:0043005 CC 2.59e-10  29/619   338/29107 D04 neuron projection                        286.0, 815.0, 1139.0, 1141.0, 2821.0, 2902.0, 4130.0, 4884.0, 4985.0, 5923.0, 6753.0, 7781.0, 8648.0, 8851.0, 9568.0, 22895.0, 22941.0, 23025.0, 26011.0, 26999.0, 55964.0, 57030.0, 57451.0, 57468.0, 57699.0, 84062.0, 85300.0, 140679.0, 344758.0 
GO:0005891 CC 2.80e-09   9/619    27/29107 D07 voltage-gated calcium channel complex    773.0, 774.0, 775.0, 776.0, 777.0, 9254.0, 10368.0, 10369.0, 59283.0 
GO:0030426 CC 4.22e-09  17/619   134/29107 D03 growth cone                              867.0, 1400.0, 1826.0, 2185.0, 5923.0, 7248.0, 8851.0, 22853.0, 22941.0, 25791.0, 54434.0, 57451.0, 57616.0, 84062.0, 85300.0, 114787.0, 347730.0 
GO:0043197 CC 7.61e-09  18/619   157/29107 D06 dendritic spine                          40.0, 320.0, 815.0, 2185.0, 2902.0, 5566.0, 8851.0, 9743.0, 9912.0, 10160.0, 22895.0, 22941.0, 23613.0, 26037.0, 26115.0, 50807.0, 57451.0, 84062.0 
GO:0099061 CC 5.56e-08  10/619    48/29107 D08 integral component of postsynaptic density membrane 107.0, 1128.0, 1949.0, 4985.0, 9746.0, 10368.0, 10369.0, 22883.0, 146395.0, 729993.0 
GO:0005829 CC 1.58e-07 165/619  5294/29107 D02 cytosol                                  87.0, 91.0, 104.0, 161.0, 286.0, 311.0, 320.0, 815.0, 867.0, 990.0, 1352.0, 1400.0, 1606.0, 1729.0, 1795.0, 1994.0, 2036.0, 2039.0, 2120.0, 2185.0, 2309.0, 2475.0, 2802.0, 2821.0, 2869.0, 2887.0, 2909.0, 3064.0, 3069.0, 3667.0, 3797.0, 3899.0, 4088.0, 4130.0, 4306.0, 4836.0, 4843.0, 4862.0, 5141.0, 5153.0, 5170.0, 5297.0, 5493.0, 5522.0, 5528.0, 5566.0, 5578.0, 5582.0, 5603.0, 5864.0, 5923.0, 6469.0, 6709.0, 6710.0, 6711.0, 6812.0, 7204.0, 7248.0, 7371.0, 7453.0, 8396.0, 8440.0, 8567.0, 8648.0, 8660.0, 8729.0, 8831.0, 8851.0, 8907.0, 8924.0, 8974.0, 8997.0, 9066.0, 9435.0, 9611.0, 9628.0, 9682.0, 9722.0, 9743.0, 9826.0, 9851.0, 9887.0, 9901.0, 9912.0, 9929.0, 9942.0, 9980.0, 10160.0, 10369.0, 10497.0, 10579.0, 10725.0, 10726.0, 10970.0, 11113.0, 11143.0, 11332.0, 22853.0, 22873.0, 22895.0, 22941.0, 22979.0, 23037.0, 23072.0, 23108.0, 23112.0, 23154.0, 23332.0, 23368.0, 25791.0, 25999.0, 26010.0, 26040.0, 26249.0, 26523.0, 26999.0, 27154.0, 29780.0, 30837.0, 50807.0, 51676.0, 53944.0, 54434.0, 54551.0, 54566.0, 55275.0, 55662.0, 55690.0, 55809.0, 55844.0, 55968.0, 56252.0, 56776.0, 57482.0, 57510.0, 58538.0, 59344.0, 60312.0, 63893.0, 64771.0, 65985.0, 79705.0, 80765.0, 80790.0, 81609.0, 81610.0, 84062.0, 91807.0, 92565.0, 93426.0, 112755.0, 112936.0, 115557.0, 123775.0, 123872.0, 129049.0, 133522.0, 145567.0, 147179.0, 151531.0, 200734.0, 221692.0, 283455.0, 644150.0, 100885848.0 
GO:0045211 CC 2.99e-07  15/619   139/29107 D05 postsynaptic membrane                    286.0, 1139.0, 2550.0, 2899.0, 2902.0, 3745.0, 9568.0, 9746.0, 10505.0, 22883.0, 22895.0, 22941.0, 57451.0, 84062.0, 729993.0 
GO:0030672 CC 4.58e-07  11/619    74/29107 D08 synaptic vesicle membrane                5799.0, 8224.0, 8927.0, 9066.0, 10497.0, 22895.0, 23025.0, 57030.0, 80863.0, 84062.0, 140679.0 
GO:0008021 CC 4.69e-07  14/619   125/29107 D09 synaptic vesicle                         320.0, 1759.0, 2902.0, 5864.0, 7781.0, 8224.0, 8927.0, 9066.0, 9922.0, 22895.0, 112755.0, 114088.0, 376267.0, 388662.0 
GO:0098685 CC 7.89e-07  11/619    78/29107 D04 Schaffer collateral - CA1 synapse        107.0, 153.0, 320.0, 1128.0, 2550.0, 5786.0, 8927.0, 10368.0, 10369.0, 84062.0, 146395.0 
GO:0005737 CC 1.07e-06 147/619  4713/29107 D02 cytoplasm                                87.0, 104.0, 107.0, 108.0, 150.0, 311.0, 320.0, 491.0, 726.0, 773.0, 775.0, 815.0, 990.0, 1107.0, 1612.0, 1729.0, 1749.0, 1759.0, 1917.0, 1994.0, 2185.0, 2309.0, 2475.0, 2550.0, 2830.0, 2869.0, 2887.0, 2902.0, 3064.0, 3069.0, 3351.0, 3667.0, 4088.0, 4130.0, 4209.0, 4760.0, 4836.0, 4843.0, 4858.0, 4948.0, 5170.0, 5297.0, 5317.0, 5493.0, 5566.0, 5578.0, 5603.0, 5780.0, 5784.0, 5791.0, 6548.0, 6711.0, 6753.0, 6812.0, 7053.0, 7248.0, 7371.0, 7453.0, 7781.0, 8440.0, 8553.0, 8567.0, 8814.0, 8851.0, 8924.0, 9258.0, 9568.0, 9645.0, 9764.0, 9826.0, 9887.0, 9898.0, 9901.0, 9915.0, 9921.0, 9962.0, 10309.0, 10579.0, 10658.0, 10726.0, 11113.0, 22873.0, 22924.0, 23024.0, 23037.0, 23072.0, 23085.0, 23108.0, 23180.0, 23235.0, 23281.0, 23339.0, 23367.0, 23368.0, 23428.0, 23613.0, 25819.0, 25893.0, 25999.0, 26010.0, 26011.0, 26037.0, 26523.0, 26999.0, 27242.0, 27339.0, 29780.0, 51807.0, 53944.0, 54434.0, 54566.0, 55662.0, 56243.0, 56603.0, 56776.0, 56919.0, 57118.0, 57504.0, 57510.0, 60680.0, 63893.0, 64771.0, 79705.0, 80210.0, 81610.0, 83593.0, 83660.0, 83853.0, 84062.0, 85300.0, 91807.0, 92565.0, 114088.0, 114804.0, 121214.0, 123803.0, 123872.0, 129049.0, 154197.0, 157922.0, 166614.0, 283455.0, 375449.0, 375484.0, 376267.0, 440730.0, 440854.0 
GO:0048786 CC 1.38e-06   8/619    39/29107 D02 presynaptic active zone                  5864.0, 8927.0, 9783.0, 9912.0, 10497.0, 23025.0, 57030.0, 140679.0 
GO:0030424 CC 5.43e-06  21/619   318/29107 D05 axon                                     478.0, 1826.0, 2899.0, 3064.0, 3745.0, 3746.0, 4130.0, 4135.0, 4916.0, 5864.0, 6812.0, 8567.0, 8851.0, 8927.0, 26115.0, 27242.0, 66000.0, 84062.0, 85300.0, 112755.0, 347730.0 
GO:0014731 CC 1.32e-05   4/619     8/29107 D06 spectrin-associated cytoskeleton         286.0, 2039.0, 6710.0, 6711.0 
GO:0099056 CC 1.76e-05   8/619    54/29107 D06 integral component of presynaptic membrane 1128.0, 1141.0, 1949.0, 3351.0, 3746.0, 3756.0, 4985.0, 9066.0 
GO:0098839 CC 1.93e-05   7/619    40/29107 D06 postsynaptic density membrane            491.0, 775.0, 3756.0, 10368.0, 10369.0, 59283.0, 80863.0 
GO:0048471 CC 3.31e-05  33/619   713/29107 D02 perinuclear region of cytoplasm          320.0, 867.0, 1508.0, 2039.0, 2185.0, 3064.0, 3756.0, 4135.0, 4843.0, 5141.0, 5566.0, 5578.0, 5582.0, 5864.0, 6331.0, 6548.0, 6812.0, 7248.0, 8470.0, 8851.0, 9722.0, 10021.0, 10970.0, 22853.0, 23108.0, 23368.0, 25819.0, 26999.0, 55275.0, 55662.0, 56776.0, 85300.0, 376267.0 
GO:0098686 CC 6.13e-05   6/619    33/29107 D05 hippocampal mossy fiber to CA3 synapse   107.0, 1949.0, 7781.0, 9066.0, 10369.0, 84062.0 
GO:0098982 CC 6.95e-05   8/619    65/29107 D04 GABA-ergic synapse                       491.0, 2550.0, 8927.0, 9746.0, 22883.0, 140679.0, 347730.0, 388662.0 
GO:0030285 CC 8.67e-05   6/619    35/29107 D05 integral component of synaptic vesicle membrane 4985.0, 5799.0, 7781.0, 57030.0, 140679.0, 388662.0 
GO:0048787 CC 8.75e-05   4/619    12/29107 D05 presynaptic active zone membrane         320.0, 6812.0, 8506.0, 112755.0 
GO:0043195 CC 1.25e-04   7/619    53/29107 D03 terminal bouton                          1258.0, 2899.0, 2902.0, 5799.0, 5864.0, 10497.0, 23025.0 
GO:0042734 CC 2.23e-04   7/619    58/29107 D05 presynaptic membrane                     2550.0, 2899.0, 5100.0, 9783.0, 10497.0, 23025.0, 23085.0 
GO:0030673 CC 2.29e-04   4/619    15/29107 D06 axolemma                                 286.0, 3746.0, 3756.0, 6711.0 
GO:0015629 CC 2.77e-04  15/619   246/29107 D06 actin cytoskeleton                       1612.0, 2039.0, 2909.0, 6710.0, 8470.0, 8997.0, 9743.0, 22979.0, 26037.0, 29780.0, 56776.0, 58538.0, 60312.0, 83660.0, 91807.0 
GO:0048788 CC 3.14e-04   3/619     7/29107 D07 cytoskeleton of presynaptic active zone  8927.0, 9783.0, 23085.0 
GO:0010008 CC 3.91e-04  14/619   227/29107 D06 endosome membrane                        1185.0, 4948.0, 9743.0, 10057.0, 23062.0, 23154.0, 23163.0, 55275.0, 64137.0, 64582.0, 66000.0, 84062.0, 338557.0, 376267.0 
GO:0060076 CC 5.36e-04   5/619    32/29107 D04 excitatory synapse                       2902.0, 8927.0, 10368.0, 57030.0, 347730.0 
GO:0043204 CC 5.93e-04  11/619   158/29107 D02 perikaryon                               460.0, 775.0, 1400.0, 2899.0, 3745.0, 3756.0, 5170.0, 8851.0, 10505.0, 23154.0, 57699.0 
GO:0044853 CC 6.20e-04   5/619    33/29107 D05 plasma membrane raft                     925.0, 1139.0, 1141.0, 5566.0, 6786.0 
GO:0042995 CC 7.21e-04  10/619   137/29107 D02 cell projection                          87.0, 773.0, 5170.0, 6709.0, 6710.0, 6711.0, 7204.0, 9066.0, 347736.0, 388662.0 
GO:0008091 CC 7.31e-04   3/619     9/29107 D02 spectrin                                 6709.0, 6710.0, 6711.0 
GO:0044306 CC 7.48e-04   4/619    20/29107 D02 neuron projection terminus               5780.0, 8927.0, 85300.0, 140679.0 
GO:0005794 CC 1.00e-03  37/619   988/29107 D05 Golgi apparatus                          320.0, 478.0, 867.0, 1759.0, 2523.0, 2583.0, 2802.0, 3064.0, 6469.0, 7425.0, 7799.0, 8120.0, 8720.0, 8729.0, 9215.0, 9435.0, 9743.0, 9777.0, 10497.0, 11044.0, 22853.0, 22895.0, 23062.0, 23163.0, 23332.0, 23613.0, 55275.0, 55690.0, 57451.0, 64409.0, 79623.0, 79888.0, 79939.0, 85462.0, 129049.0, 222865.0, 376267.0 
GO:0005795 CC 1.06e-03   5/619    37/29107 D04 Golgi stack                              8720.0, 8729.0, 25999.0, 55968.0, 57574.0 
GO:0060170 CC 1.19e-03   6/619    56/29107 D05 ciliary membrane                         1258.0, 2821.0, 6753.0, 9033.0, 22941.0, 338557.0 
GO:0005515 MF 4.74e-09 336/619 12418/29107 D02 protein binding                          40.0, 87.0, 91.0, 104.0, 146.0, 150.0, 153.0, 161.0, 238.0, 286.0, 311.0, 320.0, 478.0, 491.0, 773.0, 774.0, 775.0, 776.0, 815.0, 863.0, 867.0, 887.0, 925.0, 990.0, 1107.0, 1128.0, 1139.0, 1141.0, 1258.0, 1400.0, 1508.0, 1534.0, 1612.0, 1729.0, 1759.0, 1795.0, 1826.0, 1917.0, 1949.0, 1994.0, 2036.0, 2039.0, 2120.0, 2155.0, 2185.0, 2309.0, 2355.0, 2475.0, 2550.0, 2802.0, 2821.0, 2869.0, 2878.0, 2887.0, 2902.0, 3064.0, 3069.0, 3350.0, 3351.0, 3354.0, 3632.0, 3667.0, 3745.0, 3746.0, 3756.0, 3797.0, 4062.0, 4088.0, 4130.0, 4135.0, 4209.0, 4293.0, 4306.0, 4760.0, 4836.0, 4843.0, 4862.0, 4882.0, 4916.0, 4948.0, 4985.0, 5141.0, 5153.0, 5170.0, 5297.0, 5317.0, 5362.0, 5493.0, 5522.0, 5528.0, 5535.0, 5566.0, 5578.0, 5582.0, 5603.0, 5780.0, 5784.0, 5786.0, 5791.0, 5864.0, 6331.0, 6382.0, 6469.0, 6541.0, 6548.0, 6585.0, 6709.0, 6710.0, 6711.0, 6753.0, 6786.0, 6812.0, 6942.0, 7204.0, 7248.0, 7453.0, 7781.0, 8396.0, 8440.0, 8470.0, 8506.0, 8553.0, 8567.0, 8648.0, 8660.0, 8729.0, 8831.0, 8851.0, 8907.0, 8924.0, 9033.0, 9057.0, 9066.0, 9172.0, 9228.0, 9258.0, 9293.0, 9389.0, 9568.0, 9611.0, 9628.0, 9645.0, 9682.0, 9722.0, 9743.0, 9746.0, 9777.0, 9783.0, 9826.0, 9851.0, 9887.0, 9898.0, 9901.0, 9912.0, 9915.0, 9921.0, 9922.0, 9929.0, 9980.0, 10160.0, 10309.0, 10369.0, 10497.0, 10594.0, 10658.0, 10725.0, 10726.0, 10793.0, 11113.0, 11143.0, 11332.0, 22853.0, 22864.0, 22873.0, 22883.0, 22895.0, 22924.0, 22941.0, 22979.0, 23031.0, 23062.0, 23072.0, 23085.0, 23108.0, 23112.0, 23154.0, 23163.0, 23199.0, 23216.0, 23235.0, 23276.0, 23281.0, 23314.0, 23326.0, 23332.0, 23339.0, 23344.0, 23349.0, 23367.0, 23368.0, 23428.0, 23506.0, 23613.0, 23648.0, 25791.0, 25999.0, 26011.0, 26037.0, 26040.0, 26249.0, 26507.0, 26523.0, 26999.0, 27154.0, 27156.0, 27242.0, 27339.0, 29780.0, 29906.0, 30837.0, 50807.0, 50937.0, 51334.0, 51363.0, 51676.0, 51764.0, 51807.0, 53944.0, 54434.0, 54455.0, 54471.0, 54551.0, 54887.0, 55112.0, 55275.0, 55379.0, 55633.0, 55662.0, 55690.0, 55809.0, 55810.0, 55844.0, 55964.0, 55966.0, 55968.0, 56252.0, 56603.0, 56919.0, 56978.0, 57459.0, 57470.0, 57482.0, 57504.0, 57510.0, 57616.0, 57624.0, 57633.0, 57863.0, 58495.0, 58538.0, 59344.0, 60680.0, 63893.0, 64137.0, 64241.0, 64582.0, 64771.0, 65985.0, 66000.0, 79465.0, 79669.0, 79696.0, 79705.0, 79939.0, 80742.0, 80790.0, 81609.0, 81610.0, 83593.0, 83660.0, 83850.0, 83853.0, 84062.0, 84071.0, 84502.0, 84530.0, 84858.0, 85300.0, 85352.0, 92565.0, 93426.0, 112755.0, 112936.0, 114088.0, 114818.0, 114898.0, 117155.0, 118490.0, 121256.0, 123803.0, 126298.0, 128674.0, 135398.0, 145226.0, 145483.0, 145567.0, 146395.0, 146845.0, 147179.0, 151449.0, 151531.0, 152485.0, 153769.0, 161502.0, 196500.0, 200734.0, 205147.0, 206358.0, 221692.0, 222255.0, 222256.0, 222662.0, 222865.0, 256051.0, 283450.0, 283455.0, 284348.0, 285596.0, 340359.0, 342132.0, 375484.0, 376267.0, 388662.0, 494470.0, 643853.0, 780776.0 
GO:0005509 MF 6.80e-08  39/619   704/29107 D05 calcium ion binding                      87.0, 311.0, 774.0, 777.0, 867.0, 1606.0, 2155.0, 2902.0, 5097.0, 5100.0, 5535.0, 6469.0, 6585.0, 6586.0, 6709.0, 6786.0, 7053.0, 8851.0, 9033.0, 9066.0, 9746.0, 10497.0, 22883.0, 22895.0, 23025.0, 23105.0, 23344.0, 54660.0, 56097.0, 56098.0, 56125.0, 56137.0, 56143.0, 57451.0, 79888.0, 83850.0, 129804.0, 222256.0, 440854.0 
GO:0005516 MF 6.93e-08  19/619   201/29107 D03 calmodulin binding                       107.0, 491.0, 775.0, 815.0, 1612.0, 2902.0, 3756.0, 4135.0, 4843.0, 5153.0, 6331.0, 6548.0, 6709.0, 6711.0, 9066.0, 10497.0, 23025.0, 57118.0, 157922.0 
GO:0005245 MF 1.01e-07   9/619    39/29107 D09 voltage-gated calcium channel activity   773.0, 774.0, 775.0, 776.0, 777.0, 9254.0, 10368.0, 10369.0, 59283.0 
GO:0106310 MF 3.26e-06  23/619   359/29107 D06 protein serine kinase activity           815.0, 1612.0, 2475.0, 4293.0, 5170.0, 5566.0, 5578.0, 5582.0, 5603.0, 7204.0, 8814.0, 8997.0, 11113.0, 22853.0, 23031.0, 23235.0, 53944.0, 57118.0, 79705.0, 166614.0, 167359.0, 283455.0, 375449.0 
GO:0004674 MF 1.40e-05  20/619   312/29107 D06 protein serine/threonine kinase activity 91.0, 815.0, 1612.0, 2475.0, 2869.0, 4293.0, 5170.0, 5566.0, 5578.0, 5582.0, 5603.0, 7204.0, 8997.0, 11113.0, 22853.0, 23031.0, 23235.0, 53944.0, 167359.0, 375449.0 
GO:0003779 MF 1.56e-05  18/619   263/29107 D04 actin binding                            1729.0, 2036.0, 2039.0, 4130.0, 6709.0, 6710.0, 6711.0, 9645.0, 26249.0, 29780.0, 54434.0, 56776.0, 60312.0, 83660.0, 85462.0, 147179.0, 221692.0, 644150.0 
GO:0008331 MF 3.84e-05   4/619    10/29107 D10 high voltage-gated calcium channel activity 773.0, 774.0, 775.0, 776.0 
GO:0005524 MF 5.11e-05  55/619  1458/29107 D08 ATP binding                              91.0, 107.0, 108.0, 238.0, 478.0, 491.0, 774.0, 815.0, 990.0, 1107.0, 1185.0, 1606.0, 1612.0, 2185.0, 2475.0, 2869.0, 3797.0, 4293.0, 4882.0, 4916.0, 5170.0, 5297.0, 5566.0, 5578.0, 5582.0, 5603.0, 7204.0, 7371.0, 7453.0, 8224.0, 8396.0, 8814.0, 8997.0, 9942.0, 10057.0, 11044.0, 11113.0, 22853.0, 23031.0, 23235.0, 53944.0, 54805.0, 56919.0, 57118.0, 63893.0, 64137.0, 64241.0, 65985.0, 79705.0, 91807.0, 124454.0, 166614.0, 167359.0, 283455.0, 375449.0 
GO:0004683 MF 8.35e-05   5/619    22/29107 D07 calmodulin-dependent protein kinase activity 815.0, 1612.0, 2185.0, 57118.0, 91807.0 
GO:0005544 MF 1.25e-04   7/619    53/29107 D04 calcium-dependent phospholipid binding   311.0, 9066.0, 22895.0, 23344.0, 57699.0, 83850.0, 151835.0 
GO:0044325 MF 1.34e-04  11/619   133/29107 D03 transmembrane transporter binding        87.0, 286.0, 1729.0, 3064.0, 3745.0, 3746.0, 3756.0, 6331.0, 9783.0, 55690.0, 219527.0 
```
