## Supplementary material for "Transcriptional and genetic sex differences for schizophrenia across the dorsolateral prefrontal cortex, hippocampus, and caudate nucleus": Data S4: GO_analysis_module_royalblue.txt

```
GO:0006412 BP 2.46e-09  12/174   195/29107 D07 translation                              740.0, 1725.0, 6132.0, 6141.0, 6142.0, 6193.0, 6205.0, 6209.0, 55168.0, 64981.0, 84545.0, 124995.0 
GO:0002181 BP 8.06e-07   7/174    85/29107 D08 cytoplasmic translation                  6132.0, 6141.0, 6142.0, 6193.0, 6205.0, 6209.0, 7311.0 
GO:0032981 BP 1.18e-06   6/174    57/29107 D08 mitochondrial respiratory chain complex I assembly 617.0, 4696.0, 4713.0, 4728.0, 25915.0, 28976.0 
GO:0007005 BP 4.00e-06   6/174    70/29107 D05 mitochondrion organization               617.0, 4580.0, 5245.0, 11331.0, 27429.0, 51142.0 
GO:0005739 CC 6.71e-14  35/174  1307/29107 D05 mitochondrion                            402.0, 617.0, 740.0, 1351.0, 2876.0, 4696.0, 4713.0, 4728.0, 4817.0, 5245.0, 7284.0, 7314.0, 8192.0, 9238.0, 10400.0, 10456.0, 11331.0, 26517.0, 27429.0, 28976.0, 51024.0, 51142.0, 51706.0, 54936.0, 55168.0, 64981.0, 65993.0, 84545.0, 84681.0, 90480.0, 116541.0, 124995.0, 128240.0, 192286.0, 790955.0 
GO:0005654 CC 1.56e-11  57/174  3805/29107 D02 nucleoplasm                              353.0, 402.0, 439.0, 645.0, 2071.0, 2873.0, 3276.0, 3611.0, 3692.0, 4282.0, 5245.0, 5438.0, 5441.0, 5499.0, 6193.0, 6205.0, 6209.0, 6396.0, 6835.0, 6881.0, 6923.0, 6944.0, 6945.0, 7311.0, 7314.0, 7922.0, 8576.0, 8721.0, 9049.0, 9136.0, 9817.0, 10204.0, 10445.0, 10488.0, 10524.0, 11047.0, 11316.0, 22827.0, 23481.0, 23583.0, 26277.0, 27338.0, 28991.0, 29085.0, 29844.0, 51070.0, 51647.0, 54936.0, 56915.0, 79004.0, 80764.0, 83443.0, 84299.0, 90480.0, 124995.0, 199746.0, 790955.0 
GO:0005743 CC 4.67e-11  18/174   404/29107 D05 mitochondrial inner membrane             617.0, 740.0, 1351.0, 2021.0, 4696.0, 4713.0, 5245.0, 11331.0, 25915.0, 26517.0, 28976.0, 55168.0, 64981.0, 65993.0, 84545.0, 116541.0, 124995.0, 192286.0 
GO:0005829 CC 8.41e-11  68/174  5294/29107 D02 cytosol                                  14.0, 353.0, 402.0, 475.0, 645.0, 1155.0, 1725.0, 2021.0, 2873.0, 2876.0, 3276.0, 3611.0, 3692.0, 3835.0, 3956.0, 4282.0, 4351.0, 5216.0, 5441.0, 5499.0, 6132.0, 6141.0, 6142.0, 6193.0, 6205.0, 6209.0, 6396.0, 6811.0, 6923.0, 6945.0, 7311.0, 7314.0, 8576.0, 8636.0, 8721.0, 9049.0, 9266.0, 9817.0, 10093.0, 10204.0, 10400.0, 10488.0, 10755.0, 11047.0, 11316.0, 23481.0, 23583.0, 27338.0, 27429.0, 28991.0, 29085.0, 51024.0, 51070.0, 51368.0, 51647.0, 51693.0, 51763.0, 54859.0, 56915.0, 60509.0, 64320.0, 79004.0, 80308.0, 84299.0, 84364.0, 112770.0, 115939.0, 790955.0 
GO:0005789 CC 8.94e-10  25/174   973/29107 D04 endoplasmic reticulum membrane           1595.0, 6396.0, 6746.0, 6811.0, 7108.0, 7301.0, 7311.0, 7314.0, 7922.0, 9526.0, 10195.0, 10400.0, 10430.0, 10488.0, 10956.0, 10960.0, 11068.0, 11316.0, 22845.0, 25979.0, 27429.0, 51368.0, 51706.0, 54344.0, 90522.0 
GO:0005783 CC 7.29e-08  23/174  1042/29107 D05 endoplasmic reticulum                    746.0, 1595.0, 2629.0, 6141.0, 6746.0, 7108.0, 7311.0, 7922.0, 9817.0, 10195.0, 10400.0, 10445.0, 10456.0, 10488.0, 10956.0, 11068.0, 27429.0, 51024.0, 51614.0, 51693.0, 51763.0, 54344.0, 90522.0 
GO:0022626 CC 3.73e-07   7/174    76/29107 D06 cytosolic ribosome                       6132.0, 6141.0, 6142.0, 6193.0, 6205.0, 6209.0, 7311.0 
GO:0005762 CC 8.52e-07   6/174    54/29107 D06 mitochondrial large ribosomal subunit    740.0, 55168.0, 64981.0, 84545.0, 116541.0, 124995.0 
GO:0070062 CC 1.72e-06  32/174  2169/29107 D06 extracellular exosome                    353.0, 439.0, 645.0, 2629.0, 3692.0, 3956.0, 4282.0, 4351.0, 5216.0, 5245.0, 5499.0, 5878.0, 6193.0, 6205.0, 6396.0, 7284.0, 7311.0, 7314.0, 8722.0, 10093.0, 10204.0, 10755.0, 10960.0, 26229.0, 29085.0, 51181.0, 51596.0, 51706.0, 66005.0, 79073.0, 93185.0, 128240.0 
GO:0016020 CC 5.08e-06  31/174  2127/29107 D02 membrane                                 1595.0, 3611.0, 5216.0, 5245.0, 6132.0, 6141.0, 6142.0, 6193.0, 6205.0, 6209.0, 7284.0, 7922.0, 9266.0, 9526.0, 10567.0, 10755.0, 23481.0, 25979.0, 26229.0, 27429.0, 51024.0, 51596.0, 51614.0, 51706.0, 51763.0, 54344.0, 66005.0, 79953.0, 83862.0, 84975.0, 93185.0 
GO:0005634 CC 1.26e-05  56/174  5371/29107 D05 nucleus                                  402.0, 2021.0, 2071.0, 3276.0, 3692.0, 3835.0, 3956.0, 4817.0, 5216.0, 5245.0, 5438.0, 5441.0, 5499.0, 6141.0, 6209.0, 6881.0, 6944.0, 6945.0, 7301.0, 7311.0, 7314.0, 8636.0, 8721.0, 10093.0, 10445.0, 10488.0, 10524.0, 10589.0, 11070.0, 11331.0, 25915.0, 27338.0, 27429.0, 28976.0, 28991.0, 29844.0, 51070.0, 51142.0, 51181.0, 51368.0, 51647.0, 51693.0, 51763.0, 54859.0, 54936.0, 55011.0, 56257.0, 60509.0, 64320.0, 66005.0, 79639.0, 80764.0, 83443.0, 112770.0, 138716.0, 348262.0 
GO:0035632 CC 3.55e-05   2/174     2/29107 D04 mitochondrial prohibitin complex         5245.0, 11331.0 
GO:0022627 CC 1.05e-04   4/174    41/29107 D05 cytosolic small ribosomal subunit        6193.0, 6205.0, 6209.0, 7311.0 
GO:0005758 CC 1.52e-04   5/174    84/29107 D06 mitochondrial intermembrane space        402.0, 4713.0, 10456.0, 27429.0, 51142.0 
GO:0022625 CC 3.56e-04   4/174    56/29107 D05 cytosolic large ribosomal subunit        6132.0, 6141.0, 6142.0, 7311.0 
GO:0005761 CC 3.87e-04   3/174    24/29107 D07 mitochondrial ribosome                   740.0, 64981.0, 84545.0 
GO:0005515 MF 4.60e-30 147/174 12418/29107 D02 protein binding                          14.0, 353.0, 402.0, 439.0, 475.0, 617.0, 645.0, 740.0, 746.0, 1155.0, 1351.0, 1725.0, 2021.0, 2071.0, 2629.0, 2873.0, 3276.0, 3611.0, 3692.0, 3835.0, 3956.0, 4282.0, 4580.0, 4696.0, 4713.0, 4728.0, 5216.0, 5245.0, 5438.0, 5441.0, 5499.0, 5878.0, 6132.0, 6141.0, 6142.0, 6193.0, 6205.0, 6209.0, 6396.0, 6746.0, 6811.0, 6881.0, 6923.0, 6944.0, 6945.0, 6988.0, 7108.0, 7284.0, 7301.0, 7311.0, 7314.0, 7922.0, 8192.0, 8576.0, 8636.0, 8721.0, 9049.0, 9136.0, 9238.0, 9266.0, 9526.0, 9817.0, 10078.0, 10093.0, 10195.0, 10204.0, 10430.0, 10445.0, 10456.0, 10488.0, 10524.0, 10567.0, 10589.0, 10755.0, 10956.0, 10960.0, 11047.0, 11068.0, 11070.0, 11316.0, 11331.0, 22827.0, 22845.0, 23481.0, 23557.0, 23583.0, 25844.0, 25915.0, 26001.0, 26229.0, 26277.0, 26517.0, 27338.0, 27429.0, 28976.0, 28991.0, 29085.0, 29844.0, 51024.0, 51070.0, 51142.0, 51181.0, 51255.0, 51368.0, 51398.0, 51596.0, 51614.0, 51647.0, 51693.0, 51706.0, 51763.0, 53916.0, 54344.0, 54936.0, 55011.0, 55702.0, 56257.0, 56915.0, 64320.0, 66005.0, 78992.0, 79002.0, 79004.0, 79073.0, 79953.0, 80308.0, 80764.0, 81932.0, 83443.0, 83862.0, 84292.0, 84299.0, 84336.0, 84337.0, 84545.0, 84975.0, 85014.0, 90480.0, 90522.0, 93185.0, 113246.0, 116541.0, 124995.0, 128240.0, 138716.0, 151903.0, 348262.0 
GO:0003735 MF 1.33e-12  14/174   164/29107 D02 structural constituent of ribosome       740.0, 6132.0, 6141.0, 6142.0, 6193.0, 6205.0, 6209.0, 7311.0, 55168.0, 64981.0, 65993.0, 84545.0, 116541.0, 124995.0 
GO:0003723 MF 2.39e-07  26/174  1388/29107 D04 RNA binding                              2197.0, 3276.0, 3956.0, 5216.0, 6132.0, 6141.0, 6142.0, 6193.0, 6205.0, 6209.0, 7284.0, 8721.0, 9136.0, 9238.0, 22827.0, 23481.0, 27079.0, 51070.0, 56257.0, 56915.0, 79002.0, 83443.0, 84545.0, 116541.0, 124995.0, 138716.0 
GO:0042802 MF 3.11e-05  23/174  1495/29107 D03 identical protein binding                1725.0, 3276.0, 3956.0, 4282.0, 6396.0, 6881.0, 8192.0, 8636.0, 9817.0, 10204.0, 10488.0, 10567.0, 10589.0, 10755.0, 11070.0, 11331.0, 22827.0, 27429.0, 51024.0, 51181.0, 80308.0, 80764.0, 128240.0 
```
