## Supplementary material for "Transcriptional and genetic sex differences for schizophrenia across the dorsolateral prefrontal cortex, hippocampus, and caudate nucleus": Data S4: GO_analysis_module_salmon.txt

```
GO:0005829 CC 1.81e-10 118/371  5294/29107 D02 cytosol                                  207.0, 435.0, 578.0, 755.0, 977.0, 1802.0, 1819.0, 1855.0, 2592.0, 2671.0, 2875.0, 3257.0, 3705.0, 4123.0, 4358.0, 4524.0, 4597.0, 4636.0, 4795.0, 4832.0, 4957.0, 5119.0, 6015.0, 7376.0, 7517.0, 8312.0, 8677.0, 8733.0, 8986.0, 9179.0, 9361.0, 9463.0, 9701.0, 9812.0, 9814.0, 9973.0, 10014.0, 10062.0, 10101.0, 10139.0, 10587.0, 10811.0, 11033.0, 11132.0, 23098.0, 23192.0, 23218.0, 23265.0, 25759.0, 25776.0, 25970.0, 26048.0, 26086.0, 26233.0, 26469.0, 28988.0, 29886.0, 29952.0, 50649.0, 51005.0, 51160.0, 51257.0, 51477.0, 54496.0, 54535.0, 54850.0, 55038.0, 55072.0, 55154.0, 55160.0, 55317.0, 55337.0, 55658.0, 55666.0, 55738.0, 55898.0, 55929.0, 56623.0, 56848.0, 57658.0, 58509.0, 63922.0, 64599.0, 64777.0, 65220.0, 79058.0, 79643.0, 79661.0, 79798.0, 79829.0, 79831.0, 80152.0, 80233.0, 80263.0, 81532.0, 81858.0, 83549.0, 84232.0, 84256.0, 84270.0, 84464.0, 84836.0, 84939.0, 85378.0, 89849.0, 89891.0, 90850.0, 90864.0, 114822.0, 132158.0, 142678.0, 146059.0, 150209.0, 201255.0, 219743.0, 348180.0, 373156.0, 100137049.0 
GO:0005739 CC 1.65e-09  45/371  1307/29107 D05 mitochondrion                            207.0, 578.0, 755.0, 1468.0, 2671.0, 4358.0, 4833.0, 5442.0, 6687.0, 7517.0, 7755.0, 8733.0, 9361.0, 9812.0, 10587.0, 11000.0, 11132.0, 23098.0, 25959.0, 27440.0, 51117.0, 55260.0, 55687.0, 56848.0, 56997.0, 57017.0, 57505.0, 79671.0, 83451.0, 83642.0, 83858.0, 84266.0, 84270.0, 84300.0, 84705.0, 84971.0, 89941.0, 126789.0, 132158.0, 150209.0, 197257.0, 373156.0, 373863.0, 728294.0, 728489.0 
GO:0005654 CC 9.38e-09  89/371  3805/29107 D02 nucleoplasm                              207.0, 1025.0, 1468.0, 1819.0, 1874.0, 1877.0, 2067.0, 2101.0, 2648.0, 4123.0, 4255.0, 4795.0, 5252.0, 5883.0, 6015.0, 7089.0, 7376.0, 7392.0, 7515.0, 7517.0, 7593.0, 8106.0, 8986.0, 9361.0, 9907.0, 10014.0, 10062.0, 10514.0, 10572.0, 10608.0, 10898.0, 10919.0, 23759.0, 25776.0, 25900.0, 25920.0, 26048.0, 26469.0, 27343.0, 29781.0, 29803.0, 50626.0, 51149.0, 51750.0, 53615.0, 54496.0, 54555.0, 54853.0, 55038.0, 55257.0, 55317.0, 55337.0, 55621.0, 55658.0, 55666.0, 55806.0, 55929.0, 55954.0, 56623.0, 56848.0, 56928.0, 57461.0, 57794.0, 58509.0, 63922.0, 65057.0, 79058.0, 79661.0, 79798.0, 79829.0, 79831.0, 80152.0, 80233.0, 80263.0, 81532.0, 84232.0, 84256.0, 84304.0, 84464.0, 84836.0, 84939.0, 84964.0, 84971.0, 89849.0, 115708.0, 201255.0, 221927.0, 373863.0, 728489.0 
GO:0005634 CC 1.05e-05 103/371  5371/29107 D05 nucleus                                  207.0, 421.0, 1025.0, 1468.0, 1819.0, 2101.0, 2275.0, 2648.0, 3104.0, 4255.0, 4302.0, 4795.0, 4957.0, 5252.0, 5883.0, 6015.0, 6909.0, 7089.0, 7376.0, 7392.0, 7515.0, 7517.0, 7755.0, 8106.0, 8312.0, 8558.0, 8986.0, 9351.0, 9701.0, 9907.0, 9973.0, 10014.0, 10062.0, 10101.0, 10113.0, 10514.0, 10919.0, 11033.0, 11054.0, 11092.0, 23264.0, 23759.0, 25776.0, 25970.0, 26233.0, 26469.0, 26993.0, 27343.0, 29781.0, 51005.0, 51149.0, 51750.0, 54496.0, 54535.0, 54555.0, 54850.0, 55038.0, 55192.0, 55311.0, 55337.0, 55621.0, 55658.0, 55666.0, 55929.0, 56342.0, 56623.0, 56848.0, 56948.0, 57461.0, 57523.0, 57658.0, 58509.0, 63922.0, 64236.0, 64777.0, 79661.0, 79716.0, 79724.0, 79829.0, 79831.0, 81532.0, 81890.0, 83742.0, 84153.0, 84232.0, 84270.0, 84331.0, 84836.0, 84939.0, 84948.0, 90987.0, 115708.0, 118472.0, 126208.0, 129138.0, 140467.0, 146059.0, 197342.0, 221785.0, 221927.0, 284358.0, 339123.0, 373863.0 
GO:0005737 CC 1.85e-05  92/371  4713/29107 D02 cytoplasm                                207.0, 421.0, 435.0, 755.0, 1819.0, 1874.0, 1877.0, 2067.0, 2101.0, 2592.0, 2767.0, 3257.0, 3705.0, 4358.0, 5252.0, 6650.0, 7376.0, 7517.0, 8106.0, 8312.0, 8558.0, 8986.0, 9463.0, 9651.0, 9684.0, 9907.0, 9973.0, 10014.0, 10062.0, 10514.0, 10572.0, 10587.0, 11020.0, 11033.0, 11054.0, 11132.0, 23098.0, 23759.0, 25920.0, 25959.0, 26469.0, 26993.0, 28988.0, 51150.0, 51160.0, 51364.0, 51477.0, 53615.0, 54776.0, 54853.0, 55009.0, 55108.0, 55154.0, 55192.0, 55337.0, 55658.0, 55929.0, 56848.0, 58509.0, 64777.0, 65094.0, 79661.0, 79716.0, 79798.0, 81532.0, 83549.0, 83742.0, 84232.0, 84331.0, 84514.0, 84705.0, 84836.0, 84964.0, 89891.0, 89953.0, 92714.0, 114790.0, 115992.0, 124401.0, 129138.0, 130617.0, 132158.0, 142678.0, 146059.0, 150209.0, 197335.0, 221927.0, 283643.0, 339123.0, 373863.0, 388886.0, 401262.0 
GO:0005814 CC 1.01e-04   9/371   144/29107 D05 centriole                                4957.0, 9814.0, 10101.0, 25776.0, 54535.0, 89891.0, 124093.0, 197335.0, 283643.0 
GO:0005515 MF 2.74e-25 257/371 12418/29107 D02 protein binding                          207.0, 421.0, 435.0, 578.0, 755.0, 977.0, 1025.0, 1468.0, 1802.0, 1819.0, 1855.0, 1874.0, 1877.0, 1953.0, 2067.0, 2101.0, 2275.0, 2592.0, 2648.0, 2671.0, 2767.0, 3104.0, 3257.0, 3338.0, 3801.0, 3995.0, 4059.0, 4302.0, 4795.0, 4832.0, 4833.0, 4917.0, 4957.0, 5119.0, 5192.0, 5252.0, 5442.0, 5833.0, 5883.0, 6015.0, 6339.0, 6650.0, 6687.0, 6909.0, 7059.0, 7089.0, 7376.0, 7392.0, 7423.0, 7515.0, 7517.0, 7593.0, 7755.0, 7920.0, 8106.0, 8312.0, 8558.0, 8578.0, 8677.0, 8694.0, 8733.0, 8884.0, 8986.0, 9091.0, 9179.0, 9351.0, 9361.0, 9463.0, 9684.0, 9701.0, 9812.0, 9814.0, 9907.0, 9973.0, 10014.0, 10062.0, 10101.0, 10113.0, 10139.0, 10227.0, 10572.0, 10587.0, 10608.0, 10811.0, 10898.0, 10919.0, 10922.0, 10998.0, 11020.0, 11033.0, 11054.0, 11092.0, 11093.0, 11132.0, 11285.0, 23098.0, 23192.0, 23218.0, 23264.0, 23265.0, 23759.0, 25759.0, 25766.0, 25776.0, 25900.0, 25920.0, 25959.0, 25970.0, 26048.0, 26086.0, 26151.0, 26231.0, 26469.0, 26993.0, 27037.0, 27343.0, 28988.0, 29781.0, 29800.0, 29886.0, 50626.0, 50649.0, 51005.0, 51011.0, 51117.0, 51149.0, 51150.0, 51160.0, 51257.0, 51293.0, 51364.0, 51477.0, 51750.0, 53615.0, 54496.0, 54535.0, 54555.0, 54760.0, 54776.0, 54850.0, 54932.0, 55038.0, 55049.0, 55072.0, 55108.0, 55154.0, 55192.0, 55257.0, 55260.0, 55317.0, 55337.0, 55621.0, 55658.0, 55666.0, 55738.0, 55806.0, 55850.0, 55898.0, 55929.0, 55954.0, 55974.0, 56063.0, 56848.0, 56928.0, 56997.0, 57017.0, 57461.0, 57505.0, 57658.0, 57794.0, 58509.0, 58986.0, 63922.0, 64118.0, 64236.0, 64428.0, 64598.0, 64599.0, 64755.0, 64777.0, 65057.0, 65094.0, 65220.0, 79058.0, 79581.0, 79643.0, 79671.0, 79724.0, 79798.0, 79829.0, 79831.0, 80152.0, 80233.0, 81532.0, 81794.0, 81858.0, 81926.0, 83590.0, 84065.0, 84080.0, 84153.0, 84167.0, 84232.0, 84256.0, 84266.0, 84286.0, 84300.0, 84304.0, 84331.0, 84464.0, 84705.0, 84818.0, 84836.0, 84895.0, 84939.0, 84964.0, 89891.0, 89941.0, 89953.0, 90379.0, 90507.0, 90850.0, 90864.0, 90987.0, 91252.0, 91289.0, 92714.0, 93210.0, 113452.0, 114822.0, 115708.0, 115992.0, 118472.0, 124401.0, 129138.0, 130617.0, 131601.0, 132158.0, 140706.0, 140876.0, 142678.0, 144404.0, 146059.0, 147965.0, 148223.0, 197257.0, 197335.0, 197342.0, 201255.0, 221927.0, 283870.0, 339123.0, 348180.0, 348487.0, 373156.0, 373863.0, 375790.0 
GO:0046872 MF 3.30e-13  73/371  2297/29107 D04 metal ion binding                        578.0, 1819.0, 1877.0, 2275.0, 2767.0, 3104.0, 4123.0, 4302.0, 4832.0, 4833.0, 5192.0, 5252.0, 5986.0, 6015.0, 6650.0, 7593.0, 9463.0, 10014.0, 10101.0, 10572.0, 10585.0, 11033.0, 23264.0, 26048.0, 26301.0, 26993.0, 27343.0, 29803.0, 51005.0, 51011.0, 51364.0, 51750.0, 54753.0, 54849.0, 54932.0, 55072.0, 55311.0, 55621.0, 55658.0, 55666.0, 55738.0, 55778.0, 55806.0, 57658.0, 64236.0, 64428.0, 64777.0, 65094.0, 65220.0, 79724.0, 79831.0, 81532.0, 81794.0, 81858.0, 81890.0, 83642.0, 84256.0, 84266.0, 84304.0, 84464.0, 84964.0, 90379.0, 90850.0, 90987.0, 92305.0, 115992.0, 116983.0, 118472.0, 126208.0, 140467.0, 150209.0, 221785.0, 401262.0 
GO:0050660 MF 1.12e-05   7/371    60/29107 D05 flavin adenine dinucleotide binding      2671.0, 4524.0, 5498.0, 10587.0, 64118.0, 150209.0, 197257.0 
```
