## Supplementary material for "Transcriptional and genetic sex differences for schizophrenia across the dorsolateral prefrontal cortex, hippocampus, and caudate nucleus": Data S4: GO_analysis_module_tan.txt

```
GO:0006357 BP 8.80e-12  55/362  1604/29107 D10 regulation of transcription by RNA polymerase II 1523.0, 2521.0, 3297.0, 4335.0, 4782.0, 4784.0, 5326.0, 5467.0, 5989.0, 6046.0, 6597.0, 6598.0, 6668.0, 6829.0, 7554.0, 7701.0, 7704.0, 7760.0, 8289.0, 8427.0, 9441.0, 9612.0, 10025.0, 10318.0, 10847.0, 22877.0, 22992.0, 23013.0, 23060.0, 23152.0, 23211.0, 23361.0, 51586.0, 54862.0, 57178.0, 57492.0, 57693.0, 59269.0, 63977.0, 64375.0, 83637.0, 84330.0, 84678.0, 84838.0, 85446.0, 89887.0, 92595.0, 116113.0, 171017.0, 221937.0, 286075.0, 286128.0, 730051.0, 100131017.0, 100507290.0 
GO:0045893 BP 1.33e-10  31/362   637/29107 D10 positive regulation of transcription, DNA-templated 81.0, 473.0, 1387.0, 1857.0, 2033.0, 2521.0, 3609.0, 4297.0, 5371.0, 5467.0, 6597.0, 7704.0, 7862.0, 8289.0, 9112.0, 9441.0, 9757.0, 9759.0, 10025.0, 10847.0, 23054.0, 23476.0, 23558.0, 23636.0, 24149.0, 29998.0, 57492.0, 59269.0, 81603.0, 84838.0, 221937.0 
GO:0045944 BP 5.54e-10  41/362  1107/29107 D11 positive regulation of transcription by RNA polymerase II 1387.0, 1857.0, 2033.0, 3297.0, 4157.0, 4297.0, 4782.0, 4784.0, 5187.0, 5326.0, 5467.0, 6497.0, 6597.0, 6598.0, 6666.0, 6829.0, 7469.0, 7704.0, 8085.0, 9759.0, 9889.0, 10318.0, 22877.0, 23054.0, 23060.0, 23082.0, 23126.0, 23135.0, 23361.0, 23476.0, 23558.0, 27043.0, 57178.0, 57591.0, 63925.0, 63977.0, 83637.0, 171017.0, 200424.0, 283149.0, 730051.0 
GO:0044648 BP 5.96e-09   5/362     7/29107 D12 histone H3-K4 dimethylation              4297.0, 8085.0, 9739.0, 9757.0, 23067.0 
GO:0000122 BP 8.49e-09  34/362   890/29107 D11 negative regulation of transcription by RNA polymerase II 1387.0, 1523.0, 1786.0, 1822.0, 2033.0, 3297.0, 4335.0, 4782.0, 4784.0, 5187.0, 5467.0, 6497.0, 6597.0, 6668.0, 6829.0, 7554.0, 7704.0, 8427.0, 8535.0, 9112.0, 9139.0, 9569.0, 9612.0, 9759.0, 23013.0, 23038.0, 51684.0, 54531.0, 57649.0, 79595.0, 84678.0, 92595.0, 116113.0, 221937.0 
GO:0097692 BP 3.50e-08   5/362     9/29107 D12 histone H3-K4 monomethylation            4297.0, 8085.0, 9739.0, 9757.0, 23067.0 
GO:0080182 BP 3.91e-08   6/362    17/29107 D12 histone H3-K4 trimethylation             4297.0, 8085.0, 9739.0, 23067.0, 63925.0, 200424.0 
GO:0006338 BP 1.01e-07  11/362   107/29107 D05 chromatin remodeling                     473.0, 6597.0, 6598.0, 8289.0, 9759.0, 10847.0, 11176.0, 22880.0, 23030.0, 23135.0, 57492.0 
GO:2000311 BP 3.85e-06   5/362    20/29107 D09 regulation of AMPA receptor activity     27091.0, 27092.0, 50488.0, 57555.0, 729956.0 
GO:0045892 BP 6.22e-06  21/362   548/29107 D10 negative regulation of transcription, DNA-templated 473.0, 3609.0, 5187.0, 5371.0, 5467.0, 6597.0, 7090.0, 7536.0, 7704.0, 8427.0, 8535.0, 9139.0, 9612.0, 9759.0, 23013.0, 23152.0, 23211.0, 24149.0, 57649.0, 64375.0, 221937.0 
GO:0048096 BP 7.25e-06   4/362    11/29107 D11 chromatin-mediated maintenance of transcription 8289.0, 57178.0, 57492.0, 83637.0 
GO:0006366 BP 1.37e-05  10/362   144/29107 D10 transcription by RNA polymerase II       4335.0, 4782.0, 4784.0, 5430.0, 6874.0, 9569.0, 10025.0, 26015.0, 57661.0, 58506.0 
GO:0043923 BP 3.80e-05   4/362    16/29107 D05 positive regulation by host of viral transcription 2033.0, 6597.0, 6598.0, 9150.0 
GO:0006355 BP 5.63e-05  18/362   495/29107 D09 regulation of transcription, DNA-templated 984.0, 1387.0, 1952.0, 2521.0, 4849.0, 5371.0, 5430.0, 6666.0, 8085.0, 8295.0, 8427.0, 8570.0, 9569.0, 11176.0, 51684.0, 57109.0, 57649.0, 89887.0 
GO:0005654 CC 3.82e-36 142/362  3805/29107 D02 nucleoplasm                              1186.0, 1387.0, 1453.0, 1523.0, 1786.0, 1822.0, 2033.0, 2048.0, 2521.0, 2972.0, 2975.0, 3297.0, 3609.0, 4297.0, 4335.0, 4782.0, 5187.0, 5371.0, 5430.0, 5467.0, 5514.0, 5546.0, 5976.0, 5989.0, 6046.0, 6497.0, 6597.0, 6598.0, 6621.0, 6666.0, 6668.0, 6829.0, 6874.0, 6949.0, 7090.0, 7469.0, 7536.0, 7862.0, 7916.0, 7917.0, 8085.0, 8189.0, 8289.0, 8295.0, 8498.0, 8535.0, 8570.0, 8602.0, 9092.0, 9112.0, 9150.0, 9441.0, 9569.0, 9612.0, 9687.0, 9711.0, 9739.0, 9757.0, 9759.0, 9825.0, 9883.0, 9889.0, 9909.0, 10025.0, 10291.0, 10318.0, 10482.0, 10523.0, 10607.0, 10847.0, 10992.0, 22880.0, 22992.0, 23013.0, 23020.0, 23030.0, 23038.0, 23054.0, 23060.0, 23067.0, 23082.0, 23094.0, 23126.0, 23135.0, 23152.0, 23211.0, 23254.0, 23352.0, 23380.0, 23476.0, 23524.0, 23636.0, 23644.0, 24149.0, 25792.0, 25930.0, 26173.0, 27043.0, 29123.0, 29894.0, 50628.0, 51112.0, 51343.0, 51586.0, 51684.0, 51755.0, 54531.0, 55209.0, 55226.0, 55731.0, 57104.0, 57109.0, 57178.0, 57466.0, 57492.0, 57521.0, 57553.0, 57591.0, 57602.0, 57634.0, 57647.0, 57649.0, 57690.0, 63925.0, 63977.0, 64375.0, 64708.0, 79050.0, 79080.0, 79650.0, 80169.0, 83637.0, 84132.0, 84447.0, 84678.0, 89797.0, 140688.0, 221937.0, 283149.0, 284058.0, 284129.0, 728888.0 
GO:0005634 CC 4.83e-27 155/362  5371/29107 D05 nucleus                                  81.0, 396.0, 473.0, 984.0, 1387.0, 1453.0, 1501.0, 1523.0, 1786.0, 1822.0, 1981.0, 2033.0, 2521.0, 2972.0, 3297.0, 3609.0, 3911.0, 4035.0, 4297.0, 4582.0, 4627.0, 4782.0, 4784.0, 4849.0, 5187.0, 5326.0, 5371.0, 5430.0, 5467.0, 5514.0, 5546.0, 5976.0, 6046.0, 6497.0, 6499.0, 6597.0, 6598.0, 6621.0, 6829.0, 7090.0, 7249.0, 7461.0, 7536.0, 7554.0, 7701.0, 7704.0, 7760.0, 7862.0, 7917.0, 8085.0, 8289.0, 8295.0, 8427.0, 8498.0, 8535.0, 8570.0, 9092.0, 9112.0, 9139.0, 9150.0, 9569.0, 9612.0, 9739.0, 9757.0, 9759.0, 9863.0, 9889.0, 10025.0, 10291.0, 10382.0, 10482.0, 10847.0, 10992.0, 11083.0, 22877.0, 22880.0, 23013.0, 23020.0, 23030.0, 23054.0, 23060.0, 23082.0, 23126.0, 23131.0, 23135.0, 23144.0, 23152.0, 23211.0, 23293.0, 23295.0, 23361.0, 23476.0, 23524.0, 23558.0, 23644.0, 23774.0, 25792.0, 25930.0, 26015.0, 27043.0, 29123.0, 29894.0, 29998.0, 30846.0, 51112.0, 51684.0, 51755.0, 54531.0, 54862.0, 55095.0, 55209.0, 55226.0, 57109.0, 57178.0, 57466.0, 57479.0, 57553.0, 57585.0, 57591.0, 57602.0, 57610.0, 57649.0, 57693.0, 58506.0, 58513.0, 59269.0, 63925.0, 63977.0, 64375.0, 79080.0, 79650.0, 80169.0, 83637.0, 84132.0, 84330.0, 84678.0, 84838.0, 85446.0, 89887.0, 91039.0, 92595.0, 116113.0, 116987.0, 118424.0, 163033.0, 171017.0, 200424.0, 221937.0, 283149.0, 284058.0, 286075.0, 286128.0, 730051.0, 100131017.0, 100507290.0 
GO:0005829 CC 3.72e-11 118/362  5294/29107 D02 cytosol                                  50.0, 81.0, 396.0, 547.0, 1384.0, 1453.0, 1523.0, 1857.0, 1981.0, 2033.0, 2048.0, 2194.0, 2580.0, 3297.0, 4297.0, 4627.0, 4849.0, 5187.0, 5339.0, 5371.0, 5802.0, 5976.0, 6305.0, 6311.0, 6499.0, 6874.0, 6949.0, 7249.0, 7469.0, 7704.0, 7862.0, 7916.0, 7917.0, 8140.0, 8189.0, 8310.0, 8379.0, 8570.0, 8844.0, 9092.0, 9112.0, 9146.0, 9230.0, 9569.0, 9578.0, 9632.0, 9711.0, 9759.0, 9909.0, 9919.0, 10297.0, 10318.0, 10382.0, 10482.0, 10841.0, 10908.0, 11176.0, 11273.0, 22880.0, 23038.0, 23054.0, 23113.0, 23126.0, 23211.0, 23254.0, 23274.0, 23293.0, 23295.0, 23352.0, 23380.0, 23644.0, 24149.0, 25930.0, 26000.0, 29123.0, 30846.0, 50488.0, 50628.0, 51112.0, 51343.0, 51684.0, 54862.0, 54867.0, 54956.0, 55095.0, 55527.0, 55626.0, 55697.0, 55700.0, 56905.0, 57104.0, 57178.0, 57492.0, 57521.0, 57553.0, 57591.0, 57602.0, 57610.0, 57655.0, 57690.0, 58513.0, 64122.0, 64708.0, 79969.0, 80153.0, 80169.0, 81603.0, 83696.0, 84132.0, 84219.0, 84902.0, 90678.0, 91039.0, 114879.0, 115703.0, 118424.0, 140688.0, 388552.0 
GO:0016607 CC 1.28e-08  22/362   411/29107 D03 nuclear speck                            5546.0, 6046.0, 7704.0, 8535.0, 9092.0, 9739.0, 9759.0, 10291.0, 10482.0, 10992.0, 11176.0, 11273.0, 23067.0, 23254.0, 23524.0, 23774.0, 51755.0, 57109.0, 57602.0, 57634.0, 79595.0, 124245.0 
GO:0035097 CC 3.96e-07   6/362    24/29107 D05 histone methyltransferase complex        4297.0, 8085.0, 9739.0, 9757.0, 23054.0, 23067.0 
GO:0016020 CC 1.23e-06  53/362  2127/29107 D02 membrane                                 396.0, 1186.0, 1981.0, 2194.0, 2580.0, 2975.0, 3480.0, 3482.0, 3609.0, 4035.0, 4627.0, 5339.0, 5818.0, 6305.0, 6311.0, 6597.0, 7249.0, 7916.0, 7917.0, 8140.0, 8310.0, 8570.0, 8602.0, 8844.0, 9612.0, 10025.0, 10391.0, 10523.0, 10908.0, 11273.0, 23020.0, 23295.0, 23352.0, 23644.0, 26173.0, 50628.0, 51586.0, 53349.0, 54862.0, 54956.0, 55226.0, 55501.0, 57104.0, 57130.0, 57555.0, 57661.0, 58513.0, 80153.0, 81502.0, 84447.0, 90678.0, 114879.0, 146691.0 
GO:0035060 CC 1.91e-06   3/362     3/29107 D05 brahma complex                           6598.0, 8289.0, 57492.0 
GO:0016514 CC 2.92e-06   5/362    19/29107 D05 SWI/SNF complex                          6597.0, 6598.0, 8289.0, 29998.0, 57492.0 
GO:0016604 CC 3.17e-06  16/362   321/29107 D02 nuclear body                             81.0, 1387.0, 5514.0, 6305.0, 6497.0, 7469.0, 7536.0, 7704.0, 8189.0, 8535.0, 9612.0, 10847.0, 25930.0, 50628.0, 63977.0, 64375.0 
GO:0000785 CC 1.02e-05  30/362   980/29107 D02 chromatin                                1387.0, 1523.0, 1857.0, 3297.0, 4335.0, 4582.0, 4782.0, 4784.0, 5371.0, 5467.0, 5514.0, 5976.0, 5989.0, 6597.0, 6598.0, 6666.0, 6668.0, 6874.0, 8289.0, 9612.0, 9739.0, 9889.0, 22877.0, 23126.0, 23152.0, 23558.0, 84330.0, 85446.0, 116113.0, 221937.0 
GO:0005737 CC 2.03e-05  90/362  4713/29107 D02 cytoplasm                                81.0, 314.0, 984.0, 1387.0, 1453.0, 1501.0, 1822.0, 1952.0, 1981.0, 2194.0, 2580.0, 3297.0, 3609.0, 4157.0, 4627.0, 5187.0, 5339.0, 5371.0, 5430.0, 5976.0, 6046.0, 6305.0, 6311.0, 6497.0, 7249.0, 7461.0, 7862.0, 7917.0, 8189.0, 8498.0, 8570.0, 8844.0, 9092.0, 9112.0, 9150.0, 9231.0, 9578.0, 9759.0, 9825.0, 9863.0, 9889.0, 10297.0, 10382.0, 10391.0, 10482.0, 10523.0, 10841.0, 11083.0, 22880.0, 23038.0, 23094.0, 23126.0, 23247.0, 23277.0, 23293.0, 23295.0, 23331.0, 23380.0, 23399.0, 23558.0, 23636.0, 23644.0, 25930.0, 27043.0, 30846.0, 50488.0, 50628.0, 51586.0, 51684.0, 54531.0, 54919.0, 55626.0, 57104.0, 57178.0, 57521.0, 57591.0, 57602.0, 57610.0, 57647.0, 58513.0, 59269.0, 79720.0, 84447.0, 90678.0, 115703.0, 116987.0, 152992.0, 199953.0, 200424.0, 221937.0 
GO:0043231 CC 2.51e-05  26/362   846/29107 D04 intracellular membrane-bounded organelle 1186.0, 2580.0, 3480.0, 5818.0, 5989.0, 6598.0, 7917.0, 8140.0, 9080.0, 9112.0, 9146.0, 9150.0, 9711.0, 9842.0, 23054.0, 23152.0, 23295.0, 25930.0, 26504.0, 27087.0, 30846.0, 55626.0, 55697.0, 84219.0, 114879.0, 284129.0 
GO:0071565 CC 2.88e-05   4/362    15/29107 D05 nBAF complex                             6597.0, 6598.0, 8289.0, 57492.0 
GO:0048471 CC 3.54e-05  23/362   713/29107 D02 perinuclear region of cytoplasm          81.0, 547.0, 1453.0, 1822.0, 2521.0, 2580.0, 3297.0, 3482.0, 5339.0, 6305.0, 6311.0, 7249.0, 9863.0, 9919.0, 10297.0, 10523.0, 10847.0, 23769.0, 30846.0, 51112.0, 53349.0, 55626.0, 79654.0 
GO:0017053 CC 5.54e-05   6/362    54/29107 D03 transcription repressor complex          6497.0, 7704.0, 9612.0, 9759.0, 23013.0, 57649.0 
GO:0030692 CC 1.54e-04   2/362     2/29107 D04 Noc4p-Nop14p complex                     8602.0, 79050.0 
GO:0005794 CC 1.75e-04  27/362   988/29107 D05 Golgi apparatus                          41.0, 1453.0, 1523.0, 2194.0, 2580.0, 3482.0, 4035.0, 6311.0, 7249.0, 8295.0, 9092.0, 9909.0, 9919.0, 10297.0, 10841.0, 10847.0, 22937.0, 23094.0, 23274.0, 50488.0, 51112.0, 53349.0, 54867.0, 79683.0, 79969.0, 84243.0, 284129.0 
GO:0000123 CC 2.42e-04   4/362    25/29107 D06 histone acetyltransferase complex        1387.0, 2033.0, 7862.0, 284058.0 
GO:0005789 CC 2.96e-04  26/362   973/29107 D04 endoplasmic reticulum membrane           6305.0, 8844.0, 9632.0, 9883.0, 9919.0, 10908.0, 10945.0, 22937.0, 23130.0, 23399.0, 23769.0, 27087.0, 53349.0, 54867.0, 54956.0, 57104.0, 57130.0, 57190.0, 79683.0, 81502.0, 84447.0, 114879.0, 118424.0, 128637.0, 375775.0, 100101267.0 
GO:0071339 CC 3.80e-04   4/362    28/29107 D07 MLL1 complex                             4297.0, 6874.0, 27043.0, 284058.0 
GO:0042641 CC 3.86e-04   3/362    12/29107 D02 actomyosin                               4627.0, 9578.0, 9759.0 
GO:0000812 CC 3.86e-04   3/362    12/29107 D06 Swr1 complex                             8295.0, 10847.0, 57634.0 
GO:0071564 CC 3.86e-04   3/362    12/29107 D05 npBAF complex                            6597.0, 6598.0, 8289.0 
GO:0071005 CC 3.87e-04   5/362    50/29107 D05 U2-type precatalytic spliceosome         9092.0, 10291.0, 10992.0, 23020.0, 23524.0 
GO:1990904 CC 6.87e-04   8/362   153/29107 D02 ribonucleoprotein complex                81.0, 1995.0, 2975.0, 3297.0, 3609.0, 6311.0, 23636.0, 124245.0 
GO:0031965 CC 7.24e-04  10/362   233/29107 D04 nuclear membrane                         9883.0, 23399.0, 23636.0, 26173.0, 51343.0, 57647.0, 79050.0, 128637.0, 199953.0, 100101267.0 
GO:0005847 CC 7.77e-04   3/362    15/29107 D04 mRNA cleavage and polyadenylation specificity factor complex 8189.0, 23144.0, 29894.0 
GO:0032991 CC 7.92e-04  19/362   643/29107 D01 protein-containing complex               81.0, 4627.0, 5428.0, 6497.0, 6597.0, 6598.0, 6874.0, 7704.0, 8844.0, 9150.0, 9863.0, 10847.0, 22937.0, 26504.0, 54531.0, 55698.0, 64375.0, 115703.0, 124245.0 
GO:0005515 MF 3.04e-26 254/362 12418/29107 D02 protein binding                          41.0, 81.0, 176.0, 314.0, 396.0, 473.0, 547.0, 984.0, 1186.0, 1387.0, 1453.0, 1501.0, 1509.0, 1786.0, 1822.0, 1857.0, 1981.0, 2033.0, 2048.0, 2194.0, 2521.0, 2580.0, 2775.0, 2972.0, 2975.0, 3297.0, 3480.0, 3482.0, 3609.0, 4035.0, 4157.0, 4297.0, 4335.0, 4582.0, 4627.0, 4784.0, 4849.0, 5187.0, 5326.0, 5339.0, 5371.0, 5428.0, 5430.0, 5467.0, 5514.0, 5546.0, 5802.0, 5818.0, 5976.0, 5989.0, 6046.0, 6311.0, 6497.0, 6499.0, 6597.0, 6598.0, 6668.0, 6764.0, 6829.0, 6874.0, 6949.0, 7090.0, 7249.0, 7352.0, 7469.0, 7536.0, 7554.0, 7704.0, 7760.0, 7862.0, 7916.0, 7917.0, 8085.0, 8131.0, 8140.0, 8189.0, 8289.0, 8295.0, 8379.0, 8498.0, 8535.0, 8570.0, 8844.0, 9080.0, 9092.0, 9112.0, 9139.0, 9146.0, 9150.0, 9230.0, 9231.0, 9441.0, 9569.0, 9612.0, 9632.0, 9711.0, 9739.0, 9757.0, 9759.0, 9825.0, 9842.0, 9863.0, 9883.0, 9889.0, 9919.0, 10025.0, 10076.0, 10291.0, 10297.0, 10318.0, 10382.0, 10391.0, 10482.0, 10523.0, 10607.0, 10841.0, 10847.0, 10945.0, 10992.0, 11176.0, 11273.0, 22880.0, 22937.0, 22992.0, 23013.0, 23020.0, 23038.0, 23054.0, 23067.0, 23094.0, 23113.0, 23126.0, 23130.0, 23131.0, 23135.0, 23152.0, 23174.0, 23254.0, 23293.0, 23295.0, 23352.0, 23361.0, 23380.0, 23399.0, 23403.0, 23476.0, 23558.0, 23636.0, 23644.0, 23774.0, 25792.0, 25930.0, 26000.0, 26015.0, 26093.0, 26504.0, 27043.0, 27087.0, 27245.0, 29894.0, 29998.0, 30846.0, 50488.0, 50628.0, 51112.0, 51343.0, 51586.0, 51684.0, 51755.0, 53349.0, 54531.0, 54549.0, 54862.0, 54956.0, 55095.0, 55226.0, 55527.0, 55626.0, 55697.0, 55698.0, 55731.0, 56971.0, 57109.0, 57190.0, 57492.0, 57521.0, 57591.0, 57602.0, 57610.0, 57634.0, 57647.0, 57649.0, 57655.0, 57690.0, 57693.0, 58506.0, 58513.0, 63925.0, 64375.0, 64708.0, 79050.0, 79080.0, 79650.0, 79654.0, 79720.0, 79903.0, 80020.0, 80153.0, 80169.0, 80347.0, 81502.0, 81543.0, 81603.0, 83637.0, 83696.0, 83985.0, 84132.0, 84219.0, 84330.0, 84447.0, 84678.0, 84838.0, 84902.0, 85446.0, 89797.0, 89887.0, 90678.0, 91039.0, 91663.0, 92595.0, 115703.0, 116113.0, 116987.0, 118424.0, 124245.0, 124402.0, 128637.0, 140688.0, 146691.0, 148137.0, 157697.0, 196463.0, 199786.0, 200205.0, 200424.0, 221061.0, 221937.0, 284058.0, 284129.0, 286075.0, 286128.0, 348013.0, 388552.0, 100101267.0 
GO:0003723 MF 1.21e-16  59/362  1388/29107 D04 RNA binding                              81.0, 984.0, 1786.0, 1981.0, 2194.0, 2521.0, 3609.0, 4035.0, 4627.0, 5339.0, 5430.0, 5514.0, 5976.0, 6311.0, 6499.0, 6597.0, 6829.0, 6949.0, 7536.0, 7916.0, 8570.0, 8602.0, 9092.0, 9739.0, 9875.0, 9889.0, 10291.0, 10482.0, 10523.0, 10607.0, 10992.0, 11083.0, 11176.0, 11273.0, 23013.0, 23020.0, 23067.0, 23082.0, 23131.0, 23211.0, 23293.0, 23524.0, 26093.0, 27043.0, 55095.0, 55226.0, 56107.0, 57109.0, 57466.0, 57602.0, 57647.0, 57666.0, 57690.0, 58506.0, 79050.0, 79080.0, 124245.0, 163033.0, 200205.0 
GO:0003713 MF 1.69e-12  21/362   231/29107 D03 transcription coactivator activity       81.0, 473.0, 1387.0, 2033.0, 2521.0, 6597.0, 6598.0, 8085.0, 8289.0, 9112.0, 9441.0, 10025.0, 10847.0, 23054.0, 23476.0, 23558.0, 57178.0, 57492.0, 57591.0, 81603.0, 283149.0 
GO:0003677 MF 1.65e-09  36/362   921/29107 D04 DNA binding                              1786.0, 2033.0, 2521.0, 2975.0, 3297.0, 3609.0, 5371.0, 5428.0, 5430.0, 5467.0, 5514.0, 6597.0, 6598.0, 6621.0, 6666.0, 6874.0, 7554.0, 7704.0, 7862.0, 8085.0, 8289.0, 8570.0, 9612.0, 10847.0, 23013.0, 23126.0, 23144.0, 26015.0, 27245.0, 57492.0, 57585.0, 57634.0, 84330.0, 84678.0, 84838.0, 163033.0 
GO:0003714 MF 1.36e-08  15/362   186/29107 D03 transcription corepressor activity       473.0, 1387.0, 1822.0, 6597.0, 7090.0, 7536.0, 8535.0, 9112.0, 9139.0, 9612.0, 9759.0, 23013.0, 51684.0, 54531.0, 57649.0 
GO:0008270 MF 4.28e-08  31/362   814/29107 D06 zinc ion binding                         473.0, 1387.0, 1786.0, 2033.0, 4297.0, 5371.0, 5467.0, 5976.0, 6497.0, 7536.0, 7554.0, 8427.0, 9112.0, 9632.0, 9757.0, 9759.0, 22880.0, 22992.0, 23140.0, 23174.0, 23352.0, 24149.0, 25792.0, 53349.0, 57178.0, 64375.0, 81603.0, 83637.0, 84678.0, 85446.0, 200424.0 
GO:0003682 MF 8.07e-08  21/362   418/29107 D02 chromatin binding                        473.0, 1387.0, 2033.0, 2521.0, 4335.0, 5428.0, 5976.0, 6046.0, 6829.0, 7469.0, 8535.0, 9112.0, 9612.0, 22880.0, 23054.0, 23476.0, 23636.0, 27043.0, 57585.0, 57597.0, 57634.0 
GO:0008013 MF 1.07e-07  10/362    85/29107 D03 beta-catenin binding                     1501.0, 1857.0, 2033.0, 9231.0, 9739.0, 10076.0, 10297.0, 23135.0, 51684.0, 283149.0 
GO:0046872 MF 1.10e-07  59/362  2297/29107 D04 metal ion binding                        111.0, 176.0, 2521.0, 2775.0, 2972.0, 5326.0, 5430.0, 5514.0, 6668.0, 7701.0, 7704.0, 7760.0, 7862.0, 8085.0, 8844.0, 9139.0, 9146.0, 9842.0, 9889.0, 11083.0, 11176.0, 23030.0, 23060.0, 23113.0, 23126.0, 23131.0, 23135.0, 23144.0, 23211.0, 23293.0, 23295.0, 23361.0, 23774.0, 27087.0, 57130.0, 57553.0, 57649.0, 57661.0, 57693.0, 59269.0, 63925.0, 63977.0, 84330.0, 84447.0, 84838.0, 89887.0, 90678.0, 92595.0, 116113.0, 116987.0, 124245.0, 152992.0, 163033.0, 171017.0, 286075.0, 286128.0, 730051.0, 100131017.0, 100507290.0 
GO:0000978 MF 2.72e-07  37/362  1178/29107 D09 RNA polymerase II cis-regulatory region sequence-specific DNA binding 3297.0, 4335.0, 4582.0, 4782.0, 4784.0, 5187.0, 5467.0, 5989.0, 6497.0, 6666.0, 6668.0, 7554.0, 7704.0, 7760.0, 9112.0, 9569.0, 9759.0, 22877.0, 23135.0, 23361.0, 23558.0, 54862.0, 57693.0, 59269.0, 63925.0, 63977.0, 64375.0, 84678.0, 84838.0, 85446.0, 89887.0, 116113.0, 171017.0, 221937.0, 286075.0, 730051.0, 100507290.0 
GO:0045322 MF 1.58e-06   4/362     8/29107 D06 unmethylated CpG binding                 4297.0, 9757.0, 22992.0, 84678.0 
GO:0042800 MF 1.58e-06   5/362    17/29107 D09 histone methyltransferase activity (H3-K4 specific) 4297.0, 8085.0, 9739.0, 9757.0, 23067.0 
GO:0003712 MF 3.91e-06  10/362   125/29107 D02 transcription coregulator activity       2521.0, 4582.0, 6598.0, 8295.0, 9441.0, 22992.0, 23476.0, 51586.0, 57649.0, 84678.0 
GO:0070577 MF 5.00e-06   5/362    21/29107 D05 lysine-acetylated histone binding        4297.0, 6046.0, 6597.0, 11176.0, 23476.0 
GO:0031490 MF 1.80e-05   7/362    66/29107 D05 chromatin DNA binding                    81.0, 1387.0, 2033.0, 3297.0, 5187.0, 23135.0, 23558.0 
GO:0004386 MF 3.19e-05   5/362    30/29107 D03 helicase activity                        5976.0, 6597.0, 10847.0, 23020.0, 57634.0 
GO:0001164 MF 1.02e-04   3/362     8/29107 D09 RNA polymerase I core promoter sequence-specific DNA binding 6597.0, 6598.0, 11176.0 
GO:0000981 MF 1.09e-04  32/362  1241/29107 D03 DNA-binding transcription factor activity, RNA polymerase II-specific 1523.0, 3297.0, 4335.0, 4782.0, 4784.0, 5326.0, 5467.0, 5989.0, 6497.0, 6666.0, 6668.0, 7554.0, 7701.0, 7760.0, 8427.0, 9569.0, 9889.0, 22877.0, 23152.0, 23211.0, 54862.0, 57693.0, 59269.0, 84330.0, 84838.0, 85446.0, 89887.0, 92595.0, 116113.0, 221937.0, 286128.0, 100131017.0 
GO:1990841 MF 1.21e-04   6/362    62/29107 D03 promoter-specific chromatin binding      1786.0, 3297.0, 5430.0, 9759.0, 23060.0, 63977.0 
GO:0032452 MF 1.44e-04   4/362    22/29107 D04 histone demethylase activity             22992.0, 23030.0, 23135.0, 84678.0 
GO:0034212 MF 1.54e-04   2/362     2/29107 D07 peptide N-acetyltransferase activity     1387.0, 2033.0 
GO:0002039 MF 1.72e-04   6/362    66/29107 D03 p53 binding                              1387.0, 2033.0, 4582.0, 6597.0, 6598.0, 23476.0 
GO:0051864 MF 2.15e-04   3/362    10/29107 D05 histone H3-methyl-lysine-36 demethylase activity 22992.0, 23030.0, 84678.0 
GO:0030957 MF 2.15e-04   3/362    10/29107 D06 Tat protein binding                      6597.0, 6598.0, 9150.0 
GO:0035925 MF 2.42e-04   4/362    25/29107 D07 mRNA 3'-UTR AU-rich region binding       1995.0, 3609.0, 8570.0, 29894.0 
GO:0032183 MF 2.92e-04   3/362    11/29107 D04 SUMO binding                             5371.0, 8535.0, 27043.0 
GO:0003729 MF 2.98e-04  10/362   208/29107 D05 mRNA binding                             1981.0, 6829.0, 7536.0, 8570.0, 10482.0, 23013.0, 23277.0, 23524.0, 55095.0, 80153.0 
```
