## Supplementary material for "Transcriptional and genetic sex differences for schizophrenia across the dorsolateral prefrontal cortex, hippocampus, and caudate nucleus": Data S4: GO_analysis_module_turquoise.txt

```
GO:0007155 BP 1.55e-07 61/1778   488/29107 D02 cell adhesion                            100.0, 214.0, 563.0, 667.0, 780.0, 928.0, 933.0, 960.0, 971.0, 976.0, 1307.0, 1462.0, 1495.0, 3371.0, 3673.0, 3688.0, 3959.0, 4099.0, 4162.0, 4301.0, 4340.0, 4684.0, 4756.0, 4815.0, 4974.0, 5010.0, 5101.0, 5879.0, 6091.0, 6094.0, 6695.0, 6696.0, 6900.0, 7058.0, 7130.0, 9037.0, 9473.0, 9635.0, 9638.0, 9788.0, 9855.0, 10020.0, 10085.0, 10278.0, 10507.0, 10666.0, 22795.0, 26574.0, 30817.0, 51148.0, 55914.0, 56099.0, 56100.0, 60484.0, 79987.0, 84929.0, 85445.0, 199731.0, 220296.0, 284217.0, 100128908.0 
GO:0022010 BP 1.86e-07  8/1778    13/29107 D05 central nervous system myelination       443.0, 745.0, 3766.0, 4099.0, 6663.0, 6900.0, 23385.0, 84504.0 
GO:0006897 BP 1.92e-07 32/1778   191/29107 D05 endocytosis                              1238.0, 1755.0, 1808.0, 3092.0, 3959.0, 4036.0, 4643.0, 4646.0, 4864.0, 5167.0, 5168.0, 6272.0, 6457.0, 8301.0, 9026.0, 10163.0, 11276.0, 22905.0, 23048.0, 23677.0, 25938.0, 27342.0, 29763.0, 51429.0, 54453.0, 54586.0, 55707.0, 55911.0, 58480.0, 85377.0, 92737.0, 112574.0 
GO:0042552 BP 1.93e-07 14/1778    44/29107 D04 myelination                              2581.0, 3792.0, 4118.0, 4155.0, 5653.0, 8537.0, 9444.0, 9514.0, 10215.0, 51090.0, 55331.0, 83700.0, 84668.0, 256987.0 
GO:0042127 BP 1.34e-05 23/1778   140/29107 D04 regulation of cell population proliferation 706.0, 2065.0, 3728.0, 4286.0, 5311.0, 5747.0, 6446.0, 6713.0, 6776.0, 7043.0, 8549.0, 9095.0, 10110.0, 10628.0, 10732.0, 23678.0, 54964.0, 55120.0, 55704.0, 56940.0, 79152.0, 112399.0, 199731.0 
GO:0030336 BP 1.39e-05 24/1778   150/29107 D07 negative regulation of cell migration    753.0, 999.0, 1809.0, 3488.0, 4286.0, 4301.0, 4804.0, 6091.0, 6422.0, 6423.0, 8434.0, 10395.0, 11221.0, 22998.0, 23189.0, 23671.0, 25932.0, 56940.0, 57406.0, 57522.0, 94241.0, 196528.0, 348110.0, 653464.0 
GO:0042982 BP 1.82e-05  6/1778    11/29107 D05 amyloid precursor protein metabolic process 1739.0, 5653.0, 5663.0, 23385.0, 26119.0, 51107.0 
GO:0050790 BP 2.26e-05 49/1778   426/29107 D03 regulation of catalytic activity         142.0, 825.0, 1019.0, 1603.0, 1793.0, 3993.0, 3996.0, 4650.0, 5519.0, 5523.0, 5981.0, 5998.0, 6446.0, 6655.0, 8490.0, 8546.0, 8787.0, 9267.0, 9644.0, 9771.0, 9839.0, 9844.0, 9855.0, 9989.0, 10435.0, 10483.0, 11123.0, 23258.0, 23677.0, 25894.0, 26030.0, 27147.0, 27342.0, 29899.0, 54453.0, 55114.0, 57189.0, 57480.0, 57522.0, 57584.0, 57636.0, 58480.0, 80005.0, 89781.0, 90627.0, 130872.0, 153020.0, 221178.0, 389337.0 
GO:0007015 BP 2.50e-05 21/1778   126/29107 D05 actin filament organization              387.0, 391.0, 1495.0, 1739.0, 3092.0, 4640.0, 4642.0, 4643.0, 4646.0, 5879.0, 7018.0, 9026.0, 9844.0, 9886.0, 10435.0, 23603.0, 29119.0, 57471.0, 65108.0, 84327.0, 134549.0 
GO:0045665 BP 3.74e-05 13/1778    58/29107 D06 negative regulation of neuron differentiation 387.0, 4099.0, 4211.0, 4821.0, 5469.0, 5978.0, 6900.0, 9745.0, 10215.0, 22882.0, 28514.0, 55755.0, 85458.0 
GO:0006915 BP 4.33e-05 58/1778   547/29107 D04 apoptotic process                        142.0, 666.0, 699.0, 825.0, 835.0, 1603.0, 1793.0, 2263.0, 3092.0, 3440.0, 4118.0, 4671.0, 4790.0, 4808.0, 5062.0, 5414.0, 5436.0, 5794.0, 6188.0, 6195.0, 6242.0, 6423.0, 6446.0, 6461.0, 6788.0, 7185.0, 8633.0, 8717.0, 8837.0, 9026.0, 9220.0, 9618.0, 9844.0, 10018.0, 10181.0, 10395.0, 10553.0, 23239.0, 23604.0, 26585.0, 51074.0, 55179.0, 57556.0, 79092.0, 79156.0, 81788.0, 83596.0, 84236.0, 84260.0, 94241.0, 112399.0, 115584.0, 117584.0, 158471.0, 219699.0, 259230.0, 399694.0, 414899.0 
GO:0006821 BP 4.44e-05 12/1778    51/29107 D07 chloride transport                       706.0, 7439.0, 9635.0, 22802.0, 23155.0, 25932.0, 50636.0, 55248.0, 94015.0, 115019.0, 121601.0, 144453.0 
GO:0014003 BP 5.80e-05  8/1778    24/29107 D05 oligodendrocyte development              745.0, 928.0, 2950.0, 4821.0, 6663.0, 79885.0, 116448.0, 118738.0 
GO:0042987 BP 6.09e-05  6/1778    13/29107 D06 amyloid precursor protein catabolic process 5663.0, 9619.0, 23385.0, 23621.0, 51107.0, 83464.0 
GO:0071681 BP 6.60e-05  4/1778     5/29107 D06 cellular response to indole-3-methanol   672.0, 999.0, 1495.0, 3728.0 
GO:0071638 BP 6.60e-05  4/1778     5/29107 D09 negative regulation of monocyte chemotactic protein-1 production 347.0, 2950.0, 55914.0, 114899.0 
GO:0033591 BP 6.60e-05  4/1778     5/29107 D07 response to L-ascorbic acid              847.0, 2950.0, 3673.0, 6678.0 
GO:0006357 BP 6.85e-05 137/1778  1604/29107 D10 regulation of transcription by RNA polymerase II 20.0, 86.0, 307.0, 387.0, 463.0, 467.0, 672.0, 745.0, 865.0, 1108.0, 1997.0, 2186.0, 3065.0, 3231.0, 3344.0, 3431.0, 3660.0, 4093.0, 4194.0, 4211.0, 4286.0, 4520.0, 4601.0, 4613.0, 4775.0, 4790.0, 4800.0, 4808.0, 4821.0, 5090.0, 5455.0, 5469.0, 5629.0, 6299.0, 6599.0, 6663.0, 6667.0, 6776.0, 6938.0, 7551.0, 7562.0, 7586.0, 7589.0, 7596.0, 7643.0, 7705.0, 7716.0, 7730.0, 7745.0, 7746.0, 7775.0, 7942.0, 8820.0, 9095.0, 9516.0, 9586.0, 9603.0, 9705.0, 9839.0, 9925.0, 10215.0, 10521.0, 10553.0, 10655.0, 10781.0, 10782.0, 11016.0, 11177.0, 22807.0, 22834.0, 22882.0, 23081.0, 23493.0, 25850.0, 26574.0, 29117.0, 29994.0, 30812.0, 30813.0, 51058.0, 51274.0, 54925.0, 55502.0, 55552.0, 55762.0, 55769.0, 55786.0, 56987.0, 57507.0, 57594.0, 60468.0, 64764.0, 65251.0, 66008.0, 79365.0, 79776.0, 79842.0, 80095.0, 80345.0, 81628.0, 84163.0, 84307.0, 84449.0, 84504.0, 84614.0, 84671.0, 84765.0, 90594.0, 91661.0, 91975.0, 116448.0, 126017.0, 127396.0, 137209.0, 144348.0, 147929.0, 148103.0, 148327.0, 162966.0, 163223.0, 163227.0, 220929.0, 253639.0, 282890.0, 285267.0, 285268.0, 342892.0, 349075.0, 389114.0, 389524.0, 400569.0, 440515.0, 619279.0, 100101467.0, 100131539.0, 100381270.0, 100529215.0 
GO:0043066 BP 7.34e-05 52/1778   483/29107 D07 negative regulation of apoptotic process 307.0, 308.0, 358.0, 825.0, 835.0, 847.0, 952.0, 960.0, 1027.0, 1410.0, 1603.0, 2055.0, 2124.0, 2668.0, 2729.0, 2950.0, 3065.0, 3249.0, 3437.0, 4036.0, 4194.0, 4671.0, 4790.0, 5051.0, 5062.0, 5455.0, 5469.0, 5663.0, 5747.0, 5757.0, 6194.0, 6195.0, 6422.0, 6663.0, 7039.0, 7082.0, 8837.0, 9026.0, 9220.0, 9448.0, 10105.0, 10507.0, 10553.0, 26574.0, 26585.0, 30812.0, 51074.0, 64399.0, 79092.0, 81788.0, 84236.0, 92291.0 
GO:0016540 BP 8.07e-05  8/1778    25/29107 D07 protein autoprocessing                   142.0, 745.0, 824.0, 1514.0, 5653.0, 63901.0, 83932.0, 115209.0 
GO:0007220 BP 8.66e-05  5/1778     9/29107 D06 Notch receptor processing                5663.0, 23385.0, 51107.0, 83464.0, 92737.0 
GO:0008285 BP 8.77e-05 47/1778   425/29107 D05 negative regulation of cell population proliferation 563.0, 590.0, 780.0, 928.0, 1021.0, 1027.0, 1031.0, 2444.0, 2495.0, 3065.0, 3437.0, 3516.0, 4000.0, 4194.0, 5311.0, 5376.0, 5629.0, 5920.0, 5978.0, 6422.0, 6423.0, 6788.0, 6801.0, 7043.0, 7077.0, 7855.0, 8334.0, 8493.0, 8611.0, 8805.0, 8850.0, 9705.0, 10181.0, 10395.0, 10397.0, 10766.0, 22933.0, 23677.0, 27340.0, 28514.0, 28984.0, 29117.0, 30851.0, 79789.0, 94241.0, 162681.0, 196528.0 
GO:0007417 BP 9.86e-05 21/1778   138/29107 D04 central nervous system development       686.0, 1462.0, 2934.0, 2950.0, 4118.0, 4155.0, 4340.0, 4520.0, 4804.0, 4808.0, 5455.0, 5653.0, 6285.0, 6457.0, 6788.0, 7077.0, 7368.0, 55636.0, 60484.0, 65108.0, 92737.0 
GO:0050911 BP 5.92e-10  1/1778   401/29107 D05 detection of chemical stimulus involved in sensory perception of smell 135924.0 
GO:0035195 BP 1.73e-08  7/1778   557/29107 D10 gene silencing by miRNA                  407011.0, 407975.0, 442893.0, 693229.0, 724027.0, 100422882.0, 100500828.0 
GO:0007186 BP 2.18e-05 26/1778   880/29107 D05 G protein-coupled receptor signaling pathway 151.0, 187.0, 727.0, 976.0, 1238.0, 1902.0, 2861.0, 2864.0, 3643.0, 5998.0, 6272.0, 7289.0, 7855.0, 8490.0, 8549.0, 8787.0, 29899.0, 30817.0, 51704.0, 57580.0, 118442.0, 135924.0, 259290.0, 259292.0, 259294.0, 353345.0 
GO:0005737 CC 2.20e-25 454/1778  4713/29107 D02 cytoplasm                                105.0, 143.0, 175.0, 204.0, 221.0, 307.0, 308.0, 323.0, 347.0, 358.0, 463.0, 472.0, 595.0, 666.0, 667.0, 672.0, 678.0, 760.0, 824.0, 825.0, 835.0, 847.0, 933.0, 950.0, 999.0, 1021.0, 1027.0, 1028.0, 1031.0, 1073.0, 1080.0, 1108.0, 1119.0, 1153.0, 1195.0, 1267.0, 1270.0, 1371.0, 1373.0, 1407.0, 1410.0, 1465.0, 1573.0, 1739.0, 1755.0, 1781.0, 1793.0, 1806.0, 1902.0, 1915.0, 1939.0, 2070.0, 2186.0, 2246.0, 2263.0, 2272.0, 2317.0, 2318.0, 2339.0, 2346.0, 2495.0, 2670.0, 2861.0, 2934.0, 2950.0, 3065.0, 3092.0, 3145.0, 3178.0, 3275.0, 3292.0, 3306.0, 3433.0, 3437.0, 3516.0, 3656.0, 3669.0, 3688.0, 3707.0, 3728.0, 3916.0, 3930.0, 3993.0, 3996.0, 4093.0, 4099.0, 4286.0, 4520.0, 4521.0, 4638.0, 4640.0, 4642.0, 4643.0, 4646.0, 4650.0, 4660.0, 4670.0, 4671.0, 4676.0, 4678.0, 4735.0, 4752.0, 4775.0, 4790.0, 4891.0, 4904.0, 4919.0, 4938.0, 4940.0, 5027.0, 5051.0, 5062.0, 5073.0, 5129.0, 5156.0, 5269.0, 5287.0, 5311.0, 5334.0, 5479.0, 5519.0, 5629.0, 5653.0, 5720.0, 5747.0, 5794.0, 5860.0, 5879.0, 5920.0, 5978.0, 5981.0, 6091.0, 6135.0, 6188.0, 6195.0, 6285.0, 6299.0, 6446.0, 6470.0, 6599.0, 6642.0, 6667.0, 6678.0, 6695.0, 6788.0, 6870.0, 6888.0, 6938.0, 7082.0, 7185.0, 7205.0, 7298.0, 7405.0, 7444.0, 7508.0, 7846.0, 7942.0, 8073.0, 8099.0, 8490.0, 8500.0, 8502.0, 8528.0, 8537.0, 8555.0, 8717.0, 8738.0, 8777.0, 8787.0, 8826.0, 8837.0, 8863.0, 8939.0, 9134.0, 9267.0, 9325.0, 9380.0, 9444.0, 9448.0, 9473.0, 9618.0, 9638.0, 9644.0, 9670.0, 9706.0, 9731.0, 9770.0, 9781.0, 9788.0, 9792.0, 9802.0, 9844.0, 9846.0, 9855.0, 9860.0, 9918.0, 9961.0, 10020.0, 10083.0, 10105.0, 10157.0, 10215.0, 10226.0, 10277.0, 10278.0, 10328.0, 10395.0, 10397.0, 10404.0, 10420.0, 10425.0, 10435.0, 10436.0, 10521.0, 10541.0, 10553.0, 10561.0, 10566.0, 10628.0, 10753.0, 10766.0, 10782.0, 10826.0, 10964.0, 11016.0, 11099.0, 11123.0, 11135.0, 11145.0, 11183.0, 11221.0, 11232.0, 11240.0, 11276.0, 11322.0, 11340.0, 22858.0, 22879.0, 22900.0, 22933.0, 22998.0, 23001.0, 23150.0, 23189.0, 23239.0, 23303.0, 23321.0, 23387.0, 23405.0, 23493.0, 23499.0, 23589.0, 23604.0, 23612.0, 23677.0, 23729.0, 25793.0, 25805.0, 25861.0, 25914.0, 25929.0, 25932.0, 25974.0, 26574.0, 27106.0, 27109.0, 27130.0, 27161.0, 27296.0, 27340.0, 28971.0, 28984.0, 28996.0, 29063.0, 29117.0, 29763.0, 29899.0, 29968.0, 29995.0, 30812.0, 30833.0, 30851.0, 50717.0, 50865.0, 51013.0, 51035.0, 51074.0, 51088.0, 51091.0, 51135.0, 51191.0, 51429.0, 51601.0, 51741.0, 51752.0, 53637.0, 54442.0, 54467.0, 54623.0, 54625.0, 54882.0, 54893.0, 54899.0, 55016.0, 55062.0, 55120.0, 55144.0, 55159.0, 55179.0, 55182.0, 55213.0, 55223.0, 55323.0, 55421.0, 55601.0, 55619.0, 55646.0, 55696.0, 55704.0, 55717.0, 55726.0, 55755.0, 55771.0, 55786.0, 55857.0, 55861.0, 55902.0, 55914.0, 56155.0, 56339.0, 56882.0, 56940.0, 56957.0, 57189.0, 57471.0, 57509.0, 57519.0, 57522.0, 57609.0, 57674.0, 57698.0, 57819.0, 58473.0, 58533.0, 63901.0, 63929.0, 64081.0, 64097.0, 64108.0, 64135.0, 64399.0, 64506.0, 64784.0, 65108.0, 65110.0, 65125.0, 65979.0, 66002.0, 66008.0, 78996.0, 79066.0, 79092.0, 79789.0, 79817.0, 79866.0, 79987.0, 80005.0, 80208.0, 80824.0, 81551.0, 81788.0, 81844.0, 83449.0, 83479.0, 83543.0, 83714.0, 84138.0, 84260.0, 84288.0, 84296.0, 84327.0, 84529.0, 84722.0, 84859.0, 84872.0, 84938.0, 85407.0, 85444.0, 85464.0, 87178.0, 88455.0, 89781.0, 91947.0, 92291.0, 92335.0, 92482.0, 96459.0, 112399.0, 115811.0, 116362.0, 116984.0, 117283.0, 117584.0, 118611.0, 122060.0, 122622.0, 123283.0, 125061.0, 127829.0, 128077.0, 132864.0, 136895.0, 138639.0, 140578.0, 140609.0, 143689.0, 144233.0, 154043.0, 154881.0, 157638.0, 158471.0, 160492.0, 161176.0, 163782.0, 164395.0, 165631.0, 168448.0, 197135.0, 201266.0, 201625.0, 219595.0, 220296.0, 220972.0, 221078.0, 221178.0, 221184.0, 221458.0, 222166.0, 222643.0, 254013.0, 256364.0, 282809.0, 284119.0, 284948.0, 285025.0, 347273.0, 389337.0, 400673.0, 400961.0, 645121.0, 653464.0, 768206.0, 100128908.0, 100381270.0 
GO:0005829 CC 2.94e-22 484/1778  5294/29107 D02 cytosol                                  100.0, 143.0, 151.0, 210.0, 221.0, 272.0, 308.0, 387.0, 391.0, 443.0, 472.0, 501.0, 583.0, 595.0, 667.0, 699.0, 706.0, 745.0, 760.0, 824.0, 825.0, 835.0, 847.0, 873.0, 960.0, 991.0, 1019.0, 1021.0, 1027.0, 1031.0, 1080.0, 1119.0, 1124.0, 1238.0, 1371.0, 1410.0, 1495.0, 1676.0, 1739.0, 1781.0, 1783.0, 1793.0, 1806.0, 1808.0, 1809.0, 1915.0, 1939.0, 2246.0, 2272.0, 2317.0, 2318.0, 2330.0, 2339.0, 2342.0, 2444.0, 2495.0, 2549.0, 2618.0, 2670.0, 2729.0, 2760.0, 2800.0, 2819.0, 2934.0, 2950.0, 2954.0, 2956.0, 3065.0, 3092.0, 3145.0, 3155.0, 3185.0, 3275.0, 3292.0, 3295.0, 3306.0, 3433.0, 3437.0, 3628.0, 3656.0, 3660.0, 3707.0, 3728.0, 3799.0, 3916.0, 3988.0, 3991.0, 3993.0, 4000.0, 4077.0, 4093.0, 4134.0, 4144.0, 4155.0, 4174.0, 4176.0, 4218.0, 4301.0, 4357.0, 4521.0, 4552.0, 4601.0, 4621.0, 4634.0, 4637.0, 4638.0, 4642.0, 4646.0, 4650.0, 4660.0, 4684.0, 4775.0, 4790.0, 4804.0, 4904.0, 4938.0, 4939.0, 4940.0, 5062.0, 5073.0, 5096.0, 5130.0, 5137.0, 5142.0, 5151.0, 5152.0, 5208.0, 5224.0, 5269.0, 5287.0, 5305.0, 5414.0, 5435.0, 5588.0, 5629.0, 5648.0, 5654.0, 5698.0, 5720.0, 5747.0, 5757.0, 5860.0, 5879.0, 5920.0, 5947.0, 5978.0, 5998.0, 6135.0, 6136.0, 6143.0, 6156.0, 6181.0, 6188.0, 6194.0, 6195.0, 6222.0, 6232.0, 6242.0, 6272.0, 6285.0, 6422.0, 6446.0, 6461.0, 6470.0, 6502.0, 6558.0, 6642.0, 6655.0, 6776.0, 6788.0, 6801.0, 6810.0, 6814.0, 6888.0, 7082.0, 7083.0, 7185.0, 7205.0, 7298.0, 7353.0, 7439.0, 7456.0, 7508.0, 7705.0, 7775.0, 7840.0, 7846.0, 7942.0, 7994.0, 8073.0, 8099.0, 8100.0, 8218.0, 8301.0, 8349.0, 8437.0, 8458.0, 8493.0, 8495.0, 8500.0, 8528.0, 8605.0, 8717.0, 8738.0, 8805.0, 8826.0, 8837.0, 8850.0, 8871.0, 8975.0, 9026.0, 9053.0, 9129.0, 9134.0, 9267.0, 9325.0, 9341.0, 9380.0, 9410.0, 9414.0, 9557.0, 9618.0, 9635.0, 9639.0, 9644.0, 9650.0, 9710.0, 9738.0, 9765.0, 9770.0, 9779.0, 9792.0, 9798.0, 9839.0, 9844.0, 9846.0, 9855.0, 9897.0, 9918.0, 9961.0, 10018.0, 10020.0, 10083.0, 10110.0, 10157.0, 10163.0, 10226.0, 10250.0, 10328.0, 10395.0, 10397.0, 10435.0, 10483.0, 10521.0, 10535.0, 10553.0, 10617.0, 10625.0, 10628.0, 10766.0, 11064.0, 11135.0, 11145.0, 11221.0, 11240.0, 11340.0, 11342.0, 22858.0, 22863.0, 22882.0, 22900.0, 22905.0, 22909.0, 22919.0, 22933.0, 22989.0, 23001.0, 23048.0, 23052.0, 23093.0, 23097.0, 23194.0, 23198.0, 23239.0, 23258.0, 23279.0, 23303.0, 23348.0, 23378.0, 23405.0, 23446.0, 23555.0, 23589.0, 23649.0, 23678.0, 23729.0, 25793.0, 25894.0, 25929.0, 25932.0, 25938.0, 25963.0, 25974.0, 26030.0, 26058.0, 26064.0, 26118.0, 26119.0, 26227.0, 27147.0, 27161.0, 27185.0, 27342.0, 28984.0, 29116.0, 29117.0, 29119.0, 29763.0, 29899.0, 29968.0, 30833.0, 30851.0, 50636.0, 50717.0, 50940.0, 51013.0, 51035.0, 51071.0, 51074.0, 51084.0, 51088.0, 51091.0, 51135.0, 51191.0, 51228.0, 51324.0, 51421.0, 51429.0, 51433.0, 51474.0, 51704.0, 51741.0, 51752.0, 54442.0, 54443.0, 54453.0, 54625.0, 54820.0, 54893.0, 54899.0, 54908.0, 54930.0, 54934.0, 55062.0, 55075.0, 55114.0, 55166.0, 55223.0, 55227.0, 55230.0, 55313.0, 55336.0, 55357.0, 55536.0, 55601.0, 55619.0, 55704.0, 55717.0, 55748.0, 55755.0, 55793.0, 55902.0, 55905.0, 56270.0, 56896.0, 56940.0, 56957.0, 56987.0, 57162.0, 57409.0, 57480.0, 57522.0, 57571.0, 57580.0, 57584.0, 57594.0, 57636.0, 57674.0, 57819.0, 58476.0, 58480.0, 58504.0, 58533.0, 60468.0, 63892.0, 63929.0, 64077.0, 64135.0, 64506.0, 64766.0, 64784.0, 64793.0, 65110.0, 65125.0, 66008.0, 79090.0, 79092.0, 79571.0, 79682.0, 79739.0, 79866.0, 80005.0, 80176.0, 80208.0, 80824.0, 80895.0, 81844.0, 83475.0, 84084.0, 84260.0, 84307.0, 84327.0, 84515.0, 84668.0, 84722.0, 84735.0, 84749.0, 84859.0, 84876.0, 84886.0, 84909.0, 85457.0, 85458.0, 87178.0, 87769.0, 89781.0, 89853.0, 89958.0, 90627.0, 90861.0, 91754.0, 92335.0, 92482.0, 92689.0, 94104.0, 94241.0, 94274.0, 96459.0, 112399.0, 114625.0, 114793.0, 114883.0, 115752.0, 117283.0, 117584.0, 118611.0, 122622.0, 125061.0, 130872.0, 140545.0, 140578.0, 144233.0, 147166.0, 148281.0, 152503.0, 154881.0, 158234.0, 160140.0, 163782.0, 200403.0, 200558.0, 200895.0, 220929.0, 221078.0, 221178.0, 253714.0, 255967.0, 256987.0, 283254.0, 284119.0, 347273.0, 352954.0, 373509.0, 414899.0 
GO:0005634 CC 2.67e-17 468/1778  5371/29107 D05 nucleus                                  86.0, 142.0, 143.0, 210.0, 307.0, 323.0, 358.0, 387.0, 443.0, 463.0, 467.0, 472.0, 501.0, 563.0, 595.0, 666.0, 667.0, 672.0, 678.0, 745.0, 824.0, 825.0, 835.0, 952.0, 1019.0, 1021.0, 1027.0, 1028.0, 1031.0, 1080.0, 1153.0, 1195.0, 1407.0, 1410.0, 1465.0, 1514.0, 1643.0, 1676.0, 1739.0, 1915.0, 1997.0, 2070.0, 2178.0, 2186.0, 2246.0, 2263.0, 2272.0, 2317.0, 2444.0, 2495.0, 2934.0, 2950.0, 2956.0, 3020.0, 3021.0, 3065.0, 3092.0, 3178.0, 3185.0, 3231.0, 3275.0, 3306.0, 3344.0, 3431.0, 3516.0, 3656.0, 3660.0, 3669.0, 3673.0, 3707.0, 3728.0, 3930.0, 4000.0, 4093.0, 4155.0, 4162.0, 4172.0, 4174.0, 4176.0, 4194.0, 4211.0, 4286.0, 4292.0, 4520.0, 4521.0, 4601.0, 4603.0, 4613.0, 4646.0, 4670.0, 4676.0, 4678.0, 4735.0, 4752.0, 4775.0, 4790.0, 4800.0, 4808.0, 4821.0, 4891.0, 4904.0, 4931.0, 4938.0, 5062.0, 5073.0, 5090.0, 5129.0, 5130.0, 5142.0, 5156.0, 5224.0, 5414.0, 5435.0, 5436.0, 5455.0, 5469.0, 5479.0, 5629.0, 5663.0, 5747.0, 5757.0, 5890.0, 5978.0, 5981.0, 5998.0, 6156.0, 6188.0, 6194.0, 6222.0, 6232.0, 6285.0, 6299.0, 6446.0, 6470.0, 6502.0, 6599.0, 6663.0, 6667.0, 6760.0, 6788.0, 6870.0, 6888.0, 6938.0, 6941.0, 7039.0, 7043.0, 7091.0, 7205.0, 7289.0, 7298.0, 7353.0, 7444.0, 7508.0, 7551.0, 7562.0, 7586.0, 7589.0, 7596.0, 7643.0, 7705.0, 7716.0, 7730.0, 7745.0, 7746.0, 7764.0, 7846.0, 7942.0, 7957.0, 7994.0, 8073.0, 8099.0, 8301.0, 8334.0, 8349.0, 8479.0, 8493.0, 8502.0, 8555.0, 8717.0, 8738.0, 8787.0, 8805.0, 8820.0, 8826.0, 8850.0, 8863.0, 8914.0, 8939.0, 8975.0, 9095.0, 9129.0, 9134.0, 9220.0, 9325.0, 9414.0, 9444.0, 9473.0, 9557.0, 9586.0, 9603.0, 9618.0, 9670.0, 9679.0, 9705.0, 9745.0, 9770.0, 9771.0, 9792.0, 9839.0, 9918.0, 9925.0, 9961.0, 10157.0, 10181.0, 10215.0, 10250.0, 10277.0, 10311.0, 10395.0, 10397.0, 10420.0, 10425.0, 10436.0, 10521.0, 10541.0, 10553.0, 10566.0, 10617.0, 10628.0, 10655.0, 10732.0, 10734.0, 10766.0, 10781.0, 11016.0, 11066.0, 11123.0, 11221.0, 11240.0, 11340.0, 22807.0, 22834.0, 22858.0, 22882.0, 22900.0, 22909.0, 22933.0, 23081.0, 23093.0, 23097.0, 23189.0, 23198.0, 23239.0, 23351.0, 23405.0, 23493.0, 23520.0, 23528.0, 23604.0, 23677.0, 25793.0, 25850.0, 26097.0, 26147.0, 26574.0, 27013.0, 27130.0, 27161.0, 27185.0, 27296.0, 27443.0, 28984.0, 28996.0, 29117.0, 29128.0, 29946.0, 29994.0, 29995.0, 30812.0, 30813.0, 30833.0, 50717.0, 51008.0, 51058.0, 51091.0, 51131.0, 51135.0, 51202.0, 51433.0, 51700.0, 51741.0, 54108.0, 54442.0, 54494.0, 54625.0, 54780.0, 54790.0, 54908.0, 54925.0, 55051.0, 55063.0, 55075.0, 55120.0, 55151.0, 55159.0, 55166.0, 55205.0, 55213.0, 55230.0, 55323.0, 55336.0, 55421.0, 55502.0, 55536.0, 55552.0, 55619.0, 55636.0, 55646.0, 55677.0, 55696.0, 55717.0, 55719.0, 55726.0, 55762.0, 55766.0, 55769.0, 55771.0, 55786.0, 55905.0, 55914.0, 56339.0, 56957.0, 56987.0, 57162.0, 57507.0, 57509.0, 57519.0, 57594.0, 57609.0, 57645.0, 57798.0, 57819.0, 58476.0, 58499.0, 58504.0, 58508.0, 58533.0, 63901.0, 64077.0, 64135.0, 64399.0, 64506.0, 64761.0, 64764.0, 64766.0, 64784.0, 64794.0, 65110.0, 65251.0, 66008.0, 78996.0, 79066.0, 79156.0, 79365.0, 79682.0, 79776.0, 79817.0, 79842.0, 79866.0, 79885.0, 79987.0, 80095.0, 80345.0, 80824.0, 80895.0, 81628.0, 81789.0, 83479.0, 83596.0, 83714.0, 83932.0, 83983.0, 84057.0, 84081.0, 84084.0, 84138.0, 84163.0, 84449.0, 84504.0, 84515.0, 84529.0, 84671.0, 84749.0, 84765.0, 84811.0, 84844.0, 85457.0, 87178.0, 89853.0, 90594.0, 90853.0, 90861.0, 91133.0, 91661.0, 91754.0, 91975.0, 92105.0, 92335.0, 94104.0, 94241.0, 112399.0, 114825.0, 116448.0, 117283.0, 118738.0, 119392.0, 123283.0, 125061.0, 126017.0, 126626.0, 127396.0, 127428.0, 132864.0, 137209.0, 143689.0, 144348.0, 144715.0, 144811.0, 147929.0, 148103.0, 148203.0, 148327.0, 148398.0, 152877.0, 158234.0, 162394.0, 162966.0, 163223.0, 163227.0, 165631.0, 197135.0, 200558.0, 201266.0, 201973.0, 220929.0, 221184.0, 253639.0, 254394.0, 256364.0, 259230.0, 282890.0, 283254.0, 283377.0, 284119.0, 285267.0, 285268.0, 342892.0, 349075.0, 375757.0, 389114.0, 389524.0, 440093.0, 619279.0, 645121.0, 100101467.0, 100131539.0, 100381270.0, 100529215.0 
GO:0005886 CC 5.24e-15 396/1778  4500/29107 D03 plasma membrane                          20.0, 86.0, 100.0, 151.0, 187.0, 221.0, 307.0, 358.0, 363.0, 387.0, 391.0, 590.0, 672.0, 683.0, 720.0, 721.0, 760.0, 780.0, 824.0, 825.0, 847.0, 928.0, 933.0, 950.0, 952.0, 960.0, 971.0, 976.0, 999.0, 1080.0, 1238.0, 1244.0, 1267.0, 1318.0, 1368.0, 1378.0, 1435.0, 1495.0, 1514.0, 1604.0, 1676.0, 1739.0, 1808.0, 1839.0, 1902.0, 1915.0, 1942.0, 2065.0, 2180.0, 2263.0, 2272.0, 2317.0, 2318.0, 2339.0, 2346.0, 2619.0, 2696.0, 2861.0, 2864.0, 2913.0, 2934.0, 2950.0, 3185.0, 3249.0, 3306.0, 3588.0, 3643.0, 3656.0, 3673.0, 3688.0, 3728.0, 3732.0, 3759.0, 3766.0, 3792.0, 3916.0, 3993.0, 3996.0, 4036.0, 4040.0, 4099.0, 4134.0, 4155.0, 4162.0, 4218.0, 4301.0, 4340.0, 4521.0, 4638.0, 4640.0, 4642.0, 4643.0, 4646.0, 4684.0, 4735.0, 4756.0, 4804.0, 4891.0, 4919.0, 4940.0, 4974.0, 5010.0, 5025.0, 5027.0, 5046.0, 5062.0, 5130.0, 5152.0, 5156.0, 5158.0, 5167.0, 5168.0, 5269.0, 5287.0, 5305.0, 5311.0, 5334.0, 5337.0, 5376.0, 5588.0, 5654.0, 5663.0, 5747.0, 5789.0, 5879.0, 5962.0, 5998.0, 6091.0, 6188.0, 6272.0, 6422.0, 6446.0, 6461.0, 6522.0, 6536.0, 6558.0, 6566.0, 6575.0, 6579.0, 6678.0, 6810.0, 6814.0, 6870.0, 6900.0, 7018.0, 7039.0, 7043.0, 7082.0, 7205.0, 7289.0, 7368.0, 7439.0, 7508.0, 7855.0, 8073.0, 8291.0, 8301.0, 8434.0, 8437.0, 8490.0, 8502.0, 8549.0, 8605.0, 8611.0, 8612.0, 8633.0, 8717.0, 8777.0, 8787.0, 8826.0, 8871.0, 9026.0, 9037.0, 9187.0, 9267.0, 9341.0, 9414.0, 9499.0, 9516.0, 9557.0, 9618.0, 9619.0, 9635.0, 9638.0, 9650.0, 9725.0, 9770.0, 9781.0, 9844.0, 9846.0, 9860.0, 9873.0, 9886.0, 10083.0, 10278.0, 10351.0, 10397.0, 10435.0, 10507.0, 10617.0, 10666.0, 10966.0, 11018.0, 11118.0, 11119.0, 11135.0, 11145.0, 11149.0, 11322.0, 22795.0, 22802.0, 22905.0, 22933.0, 23001.0, 23048.0, 23093.0, 23120.0, 23181.0, 23184.0, 23189.0, 23239.0, 23242.0, 23250.0, 23308.0, 23378.0, 23385.0, 23446.0, 23499.0, 23539.0, 23555.0, 23612.0, 23621.0, 23632.0, 23671.0, 25780.0, 25805.0, 25861.0, 25932.0, 26022.0, 26119.0, 26133.0, 27106.0, 27151.0, 27340.0, 28232.0, 28514.0, 28965.0, 29116.0, 29121.0, 29763.0, 30817.0, 30851.0, 50636.0, 51104.0, 51107.0, 51135.0, 51148.0, 51285.0, 51374.0, 51421.0, 51429.0, 51474.0, 51704.0, 51741.0, 51752.0, 53637.0, 53905.0, 54586.0, 54625.0, 54899.0, 54933.0, 54934.0, 55016.0, 55114.0, 55144.0, 55313.0, 55357.0, 55503.0, 55652.0, 55704.0, 55905.0, 55911.0, 55914.0, 56302.0, 56882.0, 56940.0, 57020.0, 57085.0, 57216.0, 57406.0, 57509.0, 57530.0, 57580.0, 57584.0, 57720.0, 57722.0, 57835.0, 58480.0, 60437.0, 63895.0, 64849.0, 65108.0, 66008.0, 79092.0, 79602.0, 79628.0, 79633.0, 79885.0, 79957.0, 80005.0, 80208.0, 83464.0, 83697.0, 83700.0, 84068.0, 84189.0, 84260.0, 84281.0, 84307.0, 84466.0, 84668.0, 84876.0, 85320.0, 85407.0, 85414.0, 88455.0, 89853.0, 90527.0, 90861.0, 91947.0, 92737.0, 93377.0, 93643.0, 94015.0, 113791.0, 114625.0, 115019.0, 115584.0, 115752.0, 117584.0, 118442.0, 118611.0, 121227.0, 121260.0, 121601.0, 123606.0, 127829.0, 128414.0, 128869.0, 130132.0, 131096.0, 133121.0, 135924.0, 140803.0, 143425.0, 143458.0, 144453.0, 145270.0, 147166.0, 148281.0, 150159.0, 152404.0, 152503.0, 154215.0, 154881.0, 157638.0, 162514.0, 196051.0, 196528.0, 196740.0, 201266.0, 202374.0, 219287.0, 219595.0, 219699.0, 221184.0, 221914.0, 222223.0, 253832.0, 256227.0, 256987.0, 259230.0, 259290.0, 259292.0, 259294.0, 283254.0, 284119.0, 285195.0, 338328.0, 342035.0, 347273.0, 353345.0, 374395.0, 399694.0, 643965.0, 644139.0 
GO:0016020 CC 2.08e-13 214/1778  2127/29107 D02 membrane                                 20.0, 100.0, 142.0, 143.0, 308.0, 323.0, 583.0, 590.0, 667.0, 699.0, 835.0, 847.0, 865.0, 928.0, 950.0, 952.0, 957.0, 976.0, 1080.0, 1108.0, 1124.0, 1244.0, 1267.0, 1435.0, 1462.0, 1603.0, 1783.0, 1793.0, 1808.0, 1915.0, 2180.0, 2263.0, 2346.0, 2526.0, 2530.0, 2531.0, 3092.0, 3178.0, 3185.0, 3290.0, 3295.0, 3306.0, 3371.0, 3643.0, 3688.0, 3703.0, 3707.0, 3799.0, 3916.0, 3930.0, 3959.0, 3991.0, 3992.0, 4077.0, 4124.0, 4172.0, 4174.0, 4176.0, 4292.0, 4637.0, 4646.0, 4650.0, 4670.0, 4684.0, 4864.0, 4891.0, 4931.0, 4938.0, 4939.0, 4940.0, 5025.0, 5027.0, 5046.0, 5156.0, 5287.0, 5311.0, 5337.0, 5469.0, 5479.0, 5663.0, 5879.0, 5920.0, 6135.0, 6136.0, 6143.0, 6156.0, 6181.0, 6188.0, 6194.0, 6222.0, 6238.0, 6319.0, 6484.0, 6522.0, 6536.0, 6558.0, 6566.0, 6575.0, 6642.0, 6801.0, 6810.0, 7439.0, 8218.0, 8301.0, 8434.0, 8546.0, 8605.0, 8611.0, 8939.0, 9037.0, 9187.0, 9514.0, 9844.0, 9918.0, 9961.0, 10105.0, 10226.0, 10328.0, 10435.0, 10521.0, 10553.0, 10617.0, 10826.0, 11037.0, 11064.0, 11118.0, 23052.0, 23155.0, 23181.0, 23233.0, 23242.0, 23250.0, 23348.0, 23385.0, 23446.0, 23499.0, 23539.0, 23621.0, 25929.0, 25932.0, 25963.0, 26058.0, 27130.0, 27161.0, 29121.0, 29937.0, 29956.0, 50862.0, 51104.0, 51107.0, 51202.0, 51228.0, 51700.0, 51752.0, 54623.0, 54625.0, 54820.0, 54884.0, 54893.0, 55144.0, 55227.0, 55254.0, 55619.0, 55704.0, 55717.0, 55741.0, 55771.0, 55911.0, 57185.0, 57404.0, 57609.0, 57674.0, 57720.0, 63895.0, 64506.0, 64834.0, 65125.0, 79152.0, 79443.0, 79956.0, 79987.0, 80346.0, 83440.0, 83596.0, 84318.0, 84327.0, 84876.0, 84928.0, 84929.0, 85320.0, 85414.0, 89781.0, 90527.0, 114780.0, 114883.0, 114899.0, 116236.0, 117584.0, 123606.0, 127829.0, 128869.0, 154141.0, 161176.0, 201266.0, 221035.0, 222643.0, 253832.0, 256987.0, 259230.0, 284217.0, 347734.0, 348938.0, 619189.0, 111089941.0 
GO:0070062 CC 5.71e-08 194/1778  2169/29107 D06 extracellular exosome                    143.0, 204.0, 210.0, 214.0, 221.0, 307.0, 308.0, 347.0, 358.0, 387.0, 391.0, 501.0, 563.0, 683.0, 686.0, 706.0, 720.0, 721.0, 727.0, 760.0, 780.0, 824.0, 847.0, 873.0, 928.0, 933.0, 950.0, 952.0, 960.0, 976.0, 999.0, 1073.0, 1267.0, 1368.0, 1378.0, 1410.0, 1465.0, 1514.0, 1573.0, 1604.0, 1622.0, 1739.0, 1755.0, 1808.0, 1915.0, 2186.0, 2317.0, 2346.0, 2444.0, 2495.0, 2519.0, 2530.0, 2618.0, 2760.0, 2819.0, 2934.0, 2950.0, 3020.0, 3021.0, 3178.0, 3249.0, 3306.0, 3643.0, 3688.0, 3728.0, 3732.0, 3916.0, 3959.0, 4036.0, 4124.0, 4218.0, 4357.0, 4621.0, 4637.0, 4642.0, 4643.0, 4646.0, 4670.0, 4735.0, 4864.0, 4904.0, 5025.0, 5151.0, 5224.0, 5269.0, 5311.0, 5479.0, 5519.0, 5654.0, 5698.0, 5720.0, 5789.0, 5860.0, 5879.0, 5962.0, 5981.0, 6035.0, 6135.0, 6136.0, 6156.0, 6181.0, 6188.0, 6222.0, 6414.0, 6422.0, 6470.0, 6558.0, 6566.0, 6575.0, 6696.0, 6810.0, 6814.0, 6856.0, 6888.0, 7018.0, 7103.0, 7846.0, 8218.0, 8291.0, 8334.0, 8349.0, 8537.0, 8611.0, 8693.0, 8826.0, 9037.0, 9144.0, 9380.0, 9586.0, 9725.0, 9798.0, 9961.0, 10085.0, 10163.0, 10397.0, 10404.0, 10541.0, 10577.0, 10617.0, 11240.0, 11322.0, 22795.0, 23052.0, 23308.0, 23385.0, 23405.0, 23446.0, 23452.0, 23500.0, 23677.0, 25932.0, 26022.0, 26227.0, 27161.0, 29763.0, 29968.0, 30833.0, 30851.0, 50865.0, 51084.0, 51125.0, 51429.0, 51704.0, 51752.0, 55075.0, 55619.0, 55748.0, 55755.0, 55766.0, 56155.0, 57471.0, 57609.0, 57636.0, 64081.0, 64849.0, 64856.0, 65108.0, 79633.0, 83543.0, 85320.0, 87769.0, 89853.0, 112574.0, 114899.0, 115019.0, 127829.0, 133121.0, 147685.0, 152007.0, 219595.0, 221184.0, 256987.0, 340706.0, 375035.0 
GO:0005783 CC 7.37e-08 108/1778  1042/29107 D05 endoplasmic reticulum                    175.0, 323.0, 347.0, 666.0, 706.0, 824.0, 847.0, 957.0, 1739.0, 2055.0, 2180.0, 2222.0, 2330.0, 2531.0, 2861.0, 3293.0, 3433.0, 3638.0, 4036.0, 4040.0, 4118.0, 4864.0, 4938.0, 5046.0, 5130.0, 5152.0, 5287.0, 5311.0, 5479.0, 5653.0, 5663.0, 6188.0, 6194.0, 6238.0, 6319.0, 6713.0, 7368.0, 7405.0, 7444.0, 7869.0, 8612.0, 9601.0, 9897.0, 10351.0, 10404.0, 10483.0, 10491.0, 10577.0, 10749.0, 11018.0, 11145.0, 11322.0, 11342.0, 23120.0, 23155.0, 23184.0, 23250.0, 23385.0, 26022.0, 26058.0, 27185.0, 29095.0, 29121.0, 29937.0, 29956.0, 50636.0, 51035.0, 51107.0, 51752.0, 53407.0, 53905.0, 55704.0, 55741.0, 55852.0, 56895.0, 57458.0, 57467.0, 64764.0, 64834.0, 79001.0, 79090.0, 79152.0, 79644.0, 79956.0, 80346.0, 83440.0, 83464.0, 84068.0, 84236.0, 84899.0, 144811.0, 148327.0, 160335.0, 169200.0, 197021.0, 221914.0, 222068.0, 253832.0, 259230.0, 283999.0, 284119.0, 285362.0, 286827.0, 387914.0, 392636.0, 441549.0, 768206.0, 111089941.0 
GO:0005789 CC 1.81e-07 101/1778   973/29107 D04 endoplasmic reticulum membrane           387.0, 391.0, 666.0, 667.0, 745.0, 950.0, 1080.0, 1573.0, 1603.0, 1739.0, 2055.0, 2180.0, 2222.0, 2329.0, 2330.0, 2531.0, 2861.0, 3249.0, 3290.0, 3293.0, 3638.0, 3703.0, 3930.0, 3992.0, 4051.0, 5051.0, 5130.0, 5156.0, 5311.0, 5337.0, 5663.0, 5879.0, 6272.0, 6319.0, 6440.0, 6446.0, 6713.0, 7039.0, 7444.0, 8605.0, 8612.0, 9200.0, 9420.0, 9517.0, 9619.0, 10483.0, 10826.0, 10897.0, 11018.0, 11322.0, 11342.0, 22863.0, 23120.0, 23155.0, 23250.0, 26022.0, 29956.0, 51107.0, 51700.0, 51752.0, 53407.0, 54884.0, 55016.0, 55144.0, 55254.0, 55331.0, 55780.0, 55852.0, 56895.0, 57085.0, 57458.0, 57467.0, 63874.0, 64764.0, 64834.0, 66002.0, 79001.0, 79152.0, 79644.0, 79956.0, 79966.0, 80346.0, 83440.0, 84068.0, 84236.0, 87178.0, 90527.0, 93183.0, 125704.0, 128869.0, 140578.0, 148327.0, 154141.0, 160335.0, 168448.0, 197021.0, 221035.0, 222068.0, 286827.0, 387914.0, 392636.0 
GO:0016021 CC 5.99e-07 285/1778  3536/29107 D03 integral component of membrane           20.0, 358.0, 363.0, 666.0, 667.0, 706.0, 745.0, 753.0, 933.0, 950.0, 952.0, 999.0, 1080.0, 1435.0, 1603.0, 2055.0, 2123.0, 2180.0, 2222.0, 2263.0, 2317.0, 2329.0, 2330.0, 2526.0, 2530.0, 2531.0, 2619.0, 2681.0, 2696.0, 3249.0, 3588.0, 3703.0, 3792.0, 3823.0, 3930.0, 3992.0, 4036.0, 4040.0, 4051.0, 4118.0, 4124.0, 4162.0, 4166.0, 4340.0, 4684.0, 4804.0, 4864.0, 5010.0, 5167.0, 5376.0, 5663.0, 5920.0, 6272.0, 6319.0, 6484.0, 6522.0, 6566.0, 6713.0, 6810.0, 6856.0, 7039.0, 7368.0, 7439.0, 7444.0, 7855.0, 8291.0, 8302.0, 8612.0, 8633.0, 8693.0, 9037.0, 9144.0, 9341.0, 9413.0, 9420.0, 9469.0, 9517.0, 9619.0, 9625.0, 9725.0, 9781.0, 9860.0, 10351.0, 10826.0, 11018.0, 11046.0, 11118.0, 11119.0, 11145.0, 11149.0, 11226.0, 11342.0, 23302.0, 23308.0, 23385.0, 23446.0, 23539.0, 23621.0, 23632.0, 23671.0, 25805.0, 25963.0, 26022.0, 26058.0, 27013.0, 28316.0, 28513.0, 28965.0, 29095.0, 29956.0, 30817.0, 50636.0, 51090.0, 51107.0, 51374.0, 51704.0, 51752.0, 53407.0, 53637.0, 54586.0, 54933.0, 55002.0, 55016.0, 55076.0, 55144.0, 55151.0, 55254.0, 55281.0, 55314.0, 55331.0, 55356.0, 55508.0, 55568.0, 55652.0, 55780.0, 55852.0, 55858.0, 56650.0, 56895.0, 57020.0, 57085.0, 57165.0, 57185.0, 57216.0, 57404.0, 57406.0, 57458.0, 57467.0, 57493.0, 57556.0, 57720.0, 57722.0, 57835.0, 58473.0, 59271.0, 60437.0, 63895.0, 64108.0, 64764.0, 64849.0, 66002.0, 79001.0, 79134.0, 79152.0, 79602.0, 79633.0, 79644.0, 79695.0, 79789.0, 79956.0, 79957.0, 79962.0, 79966.0, 80000.0, 80346.0, 83464.0, 83539.0, 83697.0, 84068.0, 84466.0, 84749.0, 84752.0, 84826.0, 84898.0, 84899.0, 84928.0, 84929.0, 84978.0, 85414.0, 85445.0, 90527.0, 92126.0, 92737.0, 93183.0, 93377.0, 113402.0, 113791.0, 114625.0, 114780.0, 114908.0, 115209.0, 115584.0, 116173.0, 117248.0, 118442.0, 121227.0, 121601.0, 123606.0, 124222.0, 125704.0, 128218.0, 128414.0, 130814.0, 131616.0, 132228.0, 132720.0, 134285.0, 135152.0, 135924.0, 135932.0, 140578.0, 140738.0, 143458.0, 143903.0, 144321.0, 145270.0, 147685.0, 148281.0, 148327.0, 150159.0, 152404.0, 153328.0, 154141.0, 154215.0, 160335.0, 161176.0, 168448.0, 169200.0, 170371.0, 196051.0, 196740.0, 197021.0, 199731.0, 201266.0, 219699.0, 219854.0, 219902.0, 220296.0, 220972.0, 221035.0, 222068.0, 222223.0, 222537.0, 222643.0, 254827.0, 256227.0, 256435.0, 256987.0, 259290.0, 259292.0, 259294.0, 283999.0, 285195.0, 286827.0, 342035.0, 347734.0, 348938.0, 353345.0, 374395.0, 375035.0, 387914.0, 392636.0, 414152.0, 554279.0, 619189.0, 643008.0, 643965.0, 644139.0, 727936.0, 728537.0, 730130.0, 100128908.0, 100130933.0, 100131211.0, 100288842.0 
GO:0048471 CC 6.87e-07 78/1778   713/29107 D02 perinuclear region of cytoplasm          307.0, 347.0, 991.0, 999.0, 1019.0, 1267.0, 1435.0, 1739.0, 2186.0, 2800.0, 3065.0, 3673.0, 3688.0, 3799.0, 3916.0, 4172.0, 4336.0, 4646.0, 4650.0, 4735.0, 4864.0, 4891.0, 4939.0, 5025.0, 5062.0, 5142.0, 5152.0, 5337.0, 5479.0, 5663.0, 6194.0, 6272.0, 6285.0, 6696.0, 6810.0, 7018.0, 7039.0, 7855.0, 8099.0, 8301.0, 8502.0, 8693.0, 8871.0, 9026.0, 9053.0, 9341.0, 9618.0, 9625.0, 9961.0, 10397.0, 10483.0, 10966.0, 11064.0, 11145.0, 11155.0, 11226.0, 11276.0, 22933.0, 23097.0, 23242.0, 23405.0, 23520.0, 25780.0, 25932.0, 27185.0, 51191.0, 51374.0, 51673.0, 55755.0, 57467.0, 57580.0, 57698.0, 79156.0, 88455.0, 140578.0, 253190.0, 253832.0, 256987.0 
GO:0043231 CC 1.86e-06 87/1778   846/29107 D04 intracellular membrane-bounded organelle 20.0, 151.0, 472.0, 699.0, 706.0, 753.0, 847.0, 1027.0, 1238.0, 1495.0, 1514.0, 1573.0, 2760.0, 2956.0, 3092.0, 3293.0, 3344.0, 3988.0, 3992.0, 3993.0, 4051.0, 4077.0, 4904.0, 4939.0, 4940.0, 5287.0, 5427.0, 5479.0, 5747.0, 6285.0, 6566.0, 6642.0, 6678.0, 6713.0, 6938.0, 7043.0, 7368.0, 7508.0, 7775.0, 8301.0, 9026.0, 9341.0, 9516.0, 9725.0, 9765.0, 9779.0, 9781.0, 9798.0, 10105.0, 10157.0, 10351.0, 10404.0, 10897.0, 11340.0, 11342.0, 22905.0, 22989.0, 23048.0, 23155.0, 23239.0, 23250.0, 23555.0, 23604.0, 23678.0, 30851.0, 51324.0, 51374.0, 51704.0, 54941.0, 55120.0, 55719.0, 55726.0, 55858.0, 55902.0, 57085.0, 57188.0, 64794.0, 65110.0, 66002.0, 79443.0, 91947.0, 114883.0, 115825.0, 132720.0, 253832.0, 256987.0, 284119.0 
GO:0005902 CC 2.02e-06 16/1778    67/29107 D05 microvillus                              760.0, 960.0, 1267.0, 1515.0, 4640.0, 4642.0, 4643.0, 4646.0, 5154.0, 5156.0, 5962.0, 10083.0, 23303.0, 25932.0, 51741.0, 83700.0 
GO:0009986 CC 2.53e-06 65/1778   579/29107 D02 cell surface                             100.0, 151.0, 307.0, 933.0, 952.0, 960.0, 1080.0, 1244.0, 1368.0, 1378.0, 1410.0, 1604.0, 1839.0, 1902.0, 2263.0, 2346.0, 2526.0, 2861.0, 3249.0, 3306.0, 3673.0, 3688.0, 4040.0, 4155.0, 4684.0, 4804.0, 4891.0, 4919.0, 5046.0, 5154.0, 5167.0, 5663.0, 6091.0, 6272.0, 6422.0, 6678.0, 6810.0, 6900.0, 7018.0, 7039.0, 7043.0, 7077.0, 7103.0, 7855.0, 8301.0, 8633.0, 9341.0, 9601.0, 10666.0, 23181.0, 23555.0, 23621.0, 25932.0, 26585.0, 29121.0, 51704.0, 53905.0, 55248.0, 56650.0, 64399.0, 84189.0, 115019.0, 143903.0, 221914.0, 342035.0 
GO:0005794 CC 2.63e-06 98/1778   988/29107 D05 Golgi apparatus                          323.0, 666.0, 745.0, 824.0, 847.0, 960.0, 1410.0, 1514.0, 1622.0, 1739.0, 2263.0, 2526.0, 2530.0, 2668.0, 2800.0, 2956.0, 3092.0, 3759.0, 4036.0, 4040.0, 4166.0, 4646.0, 4756.0, 4852.0, 4864.0, 5152.0, 5156.0, 5311.0, 5337.0, 5663.0, 6272.0, 6642.0, 6696.0, 8301.0, 8546.0, 8549.0, 8693.0, 9516.0, 9619.0, 9638.0, 9770.0, 9779.0, 9781.0, 10226.0, 10404.0, 10749.0, 10897.0, 11018.0, 11046.0, 11221.0, 11226.0, 11276.0, 11322.0, 22919.0, 23385.0, 23499.0, 23604.0, 23621.0, 25963.0, 26058.0, 26574.0, 51107.0, 51324.0, 51741.0, 55508.0, 55568.0, 55704.0, 55755.0, 55858.0, 57085.0, 57409.0, 57509.0, 57584.0, 57720.0, 64793.0, 64794.0, 79443.0, 79571.0, 79695.0, 81551.0, 83700.0, 84068.0, 84084.0, 92689.0, 93377.0, 93643.0, 114625.0, 114883.0, 117248.0, 132720.0, 148327.0, 201266.0, 222068.0, 253832.0, 256987.0, 338382.0, 347734.0, 768206.0 
GO:0005654 CC 2.74e-06 299/1778  3805/29107 D02 nucleoplasm                              86.0, 142.0, 463.0, 467.0, 472.0, 595.0, 667.0, 672.0, 699.0, 745.0, 865.0, 991.0, 1019.0, 1021.0, 1027.0, 1108.0, 1153.0, 1163.0, 1238.0, 1376.0, 1410.0, 1643.0, 1676.0, 1793.0, 1997.0, 2178.0, 2186.0, 2246.0, 2444.0, 2956.0, 3020.0, 3021.0, 3065.0, 3178.0, 3185.0, 3231.0, 3275.0, 3344.0, 3431.0, 3516.0, 3660.0, 3669.0, 3792.0, 3988.0, 4000.0, 4077.0, 4093.0, 4172.0, 4174.0, 4176.0, 4194.0, 4286.0, 4292.0, 4301.0, 4520.0, 4552.0, 4601.0, 4603.0, 4613.0, 4646.0, 4660.0, 4670.0, 4678.0, 4735.0, 4756.0, 4775.0, 4790.0, 4800.0, 4804.0, 4821.0, 4904.0, 4931.0, 4938.0, 4939.0, 4940.0, 5152.0, 5156.0, 5208.0, 5287.0, 5305.0, 5414.0, 5427.0, 5435.0, 5436.0, 5455.0, 5469.0, 5479.0, 5629.0, 5648.0, 5663.0, 5698.0, 5720.0, 5757.0, 5890.0, 5947.0, 5978.0, 5981.0, 6135.0, 6188.0, 6194.0, 6195.0, 6222.0, 6232.0, 6285.0, 6299.0, 6431.0, 6446.0, 6461.0, 6470.0, 6502.0, 6599.0, 6663.0, 6667.0, 6776.0, 6938.0, 7091.0, 7289.0, 7353.0, 7508.0, 7596.0, 7716.0, 7764.0, 7775.0, 7994.0, 8099.0, 8110.0, 8334.0, 8349.0, 8479.0, 8493.0, 8549.0, 8555.0, 8605.0, 8805.0, 8850.0, 8914.0, 8975.0, 9129.0, 9134.0, 9325.0, 9410.0, 9414.0, 9516.0, 9557.0, 9618.0, 9635.0, 9770.0, 9771.0, 9792.0, 9839.0, 9897.0, 9918.0, 10110.0, 10181.0, 10250.0, 10420.0, 10425.0, 10436.0, 10521.0, 10535.0, 10541.0, 10617.0, 10625.0, 10734.0, 11016.0, 11066.0, 11221.0, 11340.0, 11342.0, 22882.0, 22900.0, 22909.0, 23001.0, 23081.0, 23091.0, 23198.0, 23378.0, 23446.0, 23493.0, 23528.0, 23649.0, 23678.0, 25793.0, 25929.0, 26064.0, 26097.0, 26147.0, 26574.0, 27161.0, 27340.0, 28973.0, 28984.0, 28996.0, 29117.0, 29128.0, 29893.0, 29995.0, 50717.0, 51008.0, 51013.0, 51035.0, 51071.0, 51131.0, 51202.0, 51274.0, 51433.0, 51704.0, 51741.0, 54443.0, 54494.0, 54623.0, 54780.0, 54876.0, 54886.0, 54934.0, 55051.0, 55075.0, 55114.0, 55120.0, 55159.0, 55166.0, 55357.0, 55536.0, 55619.0, 55636.0, 55646.0, 55677.0, 55696.0, 55719.0, 55726.0, 55748.0, 55793.0, 55902.0, 56339.0, 56946.0, 56987.0, 57480.0, 57594.0, 57645.0, 57720.0, 57798.0, 57819.0, 58508.0, 60468.0, 63901.0, 64506.0, 64764.0, 64784.0, 64785.0, 65110.0, 79048.0, 79682.0, 80095.0, 80824.0, 80854.0, 80895.0, 81556.0, 81844.0, 83932.0, 84081.0, 84296.0, 84515.0, 84614.0, 84722.0, 84811.0, 84844.0, 84872.0, 85457.0, 89958.0, 91833.0, 91975.0, 92105.0, 92335.0, 92689.0, 94241.0, 112399.0, 116154.0, 117584.0, 118611.0, 133383.0, 137209.0, 138639.0, 140609.0, 144233.0, 144715.0, 146956.0, 148327.0, 152503.0, 158234.0, 196528.0, 200403.0, 200558.0, 220929.0, 221178.0, 253714.0, 254827.0, 256435.0, 284119.0, 389524.0 
GO:0005938 CC 3.91e-06 25/1778   149/29107 D03 cell cortex                              387.0, 391.0, 667.0, 2246.0, 2263.0, 2317.0, 4642.0, 4646.0, 4650.0, 4735.0, 5663.0, 5747.0, 5879.0, 8605.0, 9026.0, 9886.0, 23048.0, 23242.0, 23603.0, 26064.0, 29899.0, 57085.0, 57471.0, 83992.0, 285527.0 
GO:0016324 CC 5.79e-06 45/1778   358/29107 D04 apical plasma membrane                   358.0, 363.0, 928.0, 960.0, 1080.0, 1244.0, 1514.0, 1739.0, 2760.0, 3249.0, 4036.0, 4118.0, 4640.0, 4891.0, 5337.0, 5663.0, 5794.0, 5962.0, 6522.0, 6536.0, 6558.0, 6566.0, 6814.0, 7018.0, 8611.0, 8777.0, 9026.0, 9341.0, 22802.0, 23539.0, 28514.0, 53905.0, 56302.0, 56650.0, 57216.0, 57835.0, 66002.0, 85320.0, 89958.0, 115019.0, 134549.0, 140803.0, 154043.0, 283999.0, 338328.0 
GO:0031410 CC 5.90e-06 39/1778   293/29107 D06 cytoplasmic vesicle                      20.0, 307.0, 387.0, 391.0, 472.0, 667.0, 1360.0, 2263.0, 3037.0, 4040.0, 4642.0, 4646.0, 4891.0, 5879.0, 6272.0, 7018.0, 7039.0, 7456.0, 8291.0, 9886.0, 11037.0, 23048.0, 23604.0, 27106.0, 28514.0, 51421.0, 51429.0, 55357.0, 55704.0, 55717.0, 58476.0, 66008.0, 79628.0, 80208.0, 80824.0, 89781.0, 94241.0, 112574.0, 114908.0 
GO:0005856 CC 8.07e-06 48/1778   401/29107 D05 cytoskeleton                             387.0, 391.0, 1378.0, 2318.0, 3092.0, 3728.0, 3996.0, 4643.0, 4660.0, 5747.0, 5879.0, 7205.0, 8502.0, 8717.0, 8871.0, 9026.0, 9618.0, 9855.0, 9886.0, 9961.0, 10083.0, 10435.0, 10625.0, 11099.0, 11135.0, 11155.0, 23048.0, 23150.0, 23189.0, 23499.0, 26064.0, 29116.0, 29119.0, 51088.0, 55062.0, 55075.0, 55755.0, 56882.0, 57471.0, 57475.0, 64097.0, 65108.0, 84288.0, 84978.0, 85458.0, 85464.0, 122060.0, 163782.0 
GO:0010008 CC 9.52e-06 32/1778   227/29107 D06 endosome membrane                        20.0, 950.0, 1080.0, 3643.0, 3656.0, 3688.0, 3916.0, 6272.0, 6642.0, 7018.0, 9779.0, 9781.0, 9886.0, 10226.0, 23385.0, 23603.0, 23621.0, 25777.0, 51104.0, 51107.0, 51135.0, 51324.0, 55062.0, 55652.0, 55858.0, 63971.0, 79156.0, 83464.0, 89853.0, 112574.0, 117584.0, 118442.0 
GO:0005925 CC 1.21e-05 49/1778   418/29107 D05 focal adhesion                           214.0, 308.0, 387.0, 391.0, 667.0, 824.0, 847.0, 928.0, 950.0, 960.0, 976.0, 1465.0, 1495.0, 2317.0, 2318.0, 2934.0, 3371.0, 3660.0, 3673.0, 3688.0, 3728.0, 4162.0, 5479.0, 5747.0, 5879.0, 5962.0, 6136.0, 6143.0, 6156.0, 6181.0, 6188.0, 6222.0, 6522.0, 7205.0, 8500.0, 8826.0, 9448.0, 10278.0, 10395.0, 11135.0, 22919.0, 23385.0, 23603.0, 51474.0, 58480.0, 58504.0, 83543.0, 85458.0, 143903.0 
GO:0043218 CC 1.39e-05  4/1778     4/29107 D02 compact myelin                           4099.0, 4155.0, 5376.0, 51090.0 
GO:0009925 CC 2.31e-05 12/1778    48/29107 D04 basal plasma membrane                    358.0, 667.0, 2065.0, 5311.0, 6536.0, 6558.0, 6566.0, 7018.0, 7439.0, 9635.0, 26119.0, 55914.0 
GO:0016323 CC 3.39e-05 31/1778   228/29107 D04 basolateral plasma membrane              358.0, 760.0, 952.0, 960.0, 1739.0, 2065.0, 2760.0, 3766.0, 4640.0, 4642.0, 4671.0, 5167.0, 5311.0, 6522.0, 6536.0, 6558.0, 6566.0, 6810.0, 6814.0, 7039.0, 7082.0, 7439.0, 9053.0, 10163.0, 10351.0, 23539.0, 55914.0, 64849.0, 83697.0, 84876.0, 338328.0 
GO:0033270 CC 3.46e-05  6/1778    12/29107 D02 paranode region of axon                  4099.0, 22933.0, 23303.0, 57165.0, 57471.0, 400746.0 
GO:0043209 CC 3.80e-05  9/1778    29/29107 D02 myelin sheath                            4099.0, 4155.0, 4642.0, 6900.0, 7846.0, 22933.0, 57165.0, 57471.0, 256987.0 
GO:0042555 CC 4.05e-05  5/1778     8/29107 D02 MCM complex                              4172.0, 4174.0, 4176.0, 84515.0, 254394.0 
GO:0005923 CC 4.37e-05 20/1778   121/29107 D06 bicellular tight junction                595.0, 1019.0, 1739.0, 5010.0, 5376.0, 6801.0, 7082.0, 7855.0, 8777.0, 9267.0, 9414.0, 9618.0, 11149.0, 23150.0, 51421.0, 55114.0, 57530.0, 83700.0, 89958.0, 93643.0 
GO:0005769 CC 5.24e-05 34/1778   268/29107 D08 early endosome                           323.0, 933.0, 1080.0, 1238.0, 4040.0, 4642.0, 4891.0, 6272.0, 7018.0, 7405.0, 8073.0, 8291.0, 8301.0, 8612.0, 9341.0, 9765.0, 9897.0, 10163.0, 10617.0, 23250.0, 23385.0, 23621.0, 23678.0, 26119.0, 27342.0, 51107.0, 57720.0, 66008.0, 89853.0, 91947.0, 92737.0, 115825.0, 123606.0, 153020.0 
GO:0030054 CC 5.39e-05 28/1778   204/29107 D02 cell junction                            100.0, 387.0, 999.0, 1495.0, 1643.0, 1739.0, 4301.0, 5010.0, 5025.0, 5156.0, 5663.0, 6566.0, 7082.0, 8502.0, 9635.0, 9644.0, 11149.0, 23555.0, 26064.0, 28973.0, 50636.0, 54623.0, 55357.0, 55755.0, 55914.0, 56882.0, 57530.0, 57584.0 
GO:0055037 CC 8.81e-05 20/1778   127/29107 D08 recycling endosome                       933.0, 1080.0, 1238.0, 1318.0, 3688.0, 4891.0, 7018.0, 7846.0, 9341.0, 9619.0, 9873.0, 23232.0, 23250.0, 23621.0, 23678.0, 26119.0, 27342.0, 51421.0, 79628.0, 285195.0 
GO:0005764 CC 1.16e-04 34/1778   277/29107 D07 lysosome                                 20.0, 100.0, 175.0, 824.0, 847.0, 1514.0, 1515.0, 1783.0, 2519.0, 2581.0, 2670.0, 3643.0, 3916.0, 3988.0, 4036.0, 4077.0, 4864.0, 5305.0, 6272.0, 6642.0, 7405.0, 10404.0, 10577.0, 11145.0, 23048.0, 23621.0, 55016.0, 56270.0, 79156.0, 79443.0, 89781.0, 144577.0, 220972.0, 338382.0 
GO:0071162 CC 1.64e-04  5/1778    10/29107 D04 CMG complex                              4172.0, 4174.0, 4176.0, 64785.0, 84296.0 
GO:0015630 CC 1.75e-04 23/1778   162/29107 D06 microtubule cytoskeleton                 667.0, 1410.0, 4134.0, 4735.0, 5414.0, 6760.0, 7846.0, 8826.0, 9053.0, 10397.0, 10435.0, 23176.0, 25932.0, 55717.0, 55786.0, 57509.0, 57698.0, 60437.0, 84307.0, 84722.0, 151011.0, 163782.0, 256364.0 
GO:0005604 CC 1.81e-04 15/1778    85/29107 D05 basement membrane                        667.0, 1299.0, 1739.0, 2200.0, 3371.0, 6678.0, 7058.0, 22795.0, 23671.0, 55914.0, 64093.0, 64856.0, 151887.0, 284217.0, 340706.0 
GO:0043025 CC 1.88e-04 40/1778   354/29107 D03 neuronal cell body                       100.0, 214.0, 347.0, 720.0, 824.0, 2317.0, 3065.0, 3249.0, 3759.0, 3916.0, 4155.0, 4218.0, 4642.0, 5025.0, 5137.0, 5663.0, 6272.0, 6285.0, 6558.0, 6801.0, 6900.0, 7043.0, 7077.0, 8301.0, 8633.0, 9026.0, 9187.0, 9499.0, 9638.0, 9860.0, 9897.0, 23242.0, 23621.0, 25861.0, 51035.0, 56896.0, 57471.0, 66008.0, 85461.0, 92737.0 
GO:0005813 CC 2.18e-04 54/1778   528/29107 D03 centrosome                               472.0, 991.0, 1021.0, 1108.0, 1781.0, 1783.0, 4172.0, 4218.0, 5142.0, 5663.0, 6566.0, 7405.0, 7840.0, 8100.0, 8555.0, 8850.0, 9134.0, 9325.0, 9638.0, 9639.0, 9738.0, 9798.0, 10397.0, 11064.0, 22919.0, 22933.0, 23093.0, 23194.0, 25914.0, 25932.0, 27185.0, 28984.0, 29899.0, 54820.0, 54930.0, 55704.0, 55755.0, 55857.0, 63971.0, 64793.0, 80071.0, 84084.0, 84260.0, 84318.0, 85444.0, 91754.0, 115752.0, 118611.0, 136895.0, 140578.0, 168448.0, 256987.0, 282809.0, 285025.0 
GO:0030136 CC 3.24e-04 12/1778    62/29107 D08 clathrin-coated vesicle                  3092.0, 6272.0, 8218.0, 8301.0, 9026.0, 9341.0, 11037.0, 23677.0, 51429.0, 55062.0, 57720.0, 112574.0 
GO:0030424 CC 3.54e-04 36/1778   318/29107 D05 axon                                     214.0, 387.0, 720.0, 721.0, 760.0, 1270.0, 1410.0, 2913.0, 3643.0, 3996.0, 4036.0, 4134.0, 4642.0, 4752.0, 5010.0, 5414.0, 6091.0, 6900.0, 7855.0, 8826.0, 9053.0, 9499.0, 9638.0, 10749.0, 23001.0, 23176.0, 23242.0, 23303.0, 23621.0, 26119.0, 57556.0, 57609.0, 57698.0, 80208.0, 220296.0, 342035.0 
GO:0015629 CC 3.92e-04 30/1778   246/29107 D06 actin cytoskeleton                       999.0, 1073.0, 1495.0, 2317.0, 2934.0, 3728.0, 4638.0, 4640.0, 4642.0, 4643.0, 4646.0, 4650.0, 4735.0, 7456.0, 8826.0, 9499.0, 9788.0, 10163.0, 23499.0, 23603.0, 25932.0, 27147.0, 30851.0, 51474.0, 54443.0, 54934.0, 55166.0, 57584.0, 83543.0, 118611.0 
GO:0070765 CC 4.18e-04  4/1778     7/29107 D04 gamma-secretase complex                  5663.0, 23385.0, 51107.0, 83464.0 
GO:0044291 CC 4.31e-04  7/1778    24/29107 D05 cell-cell contact zone                   4301.0, 5101.0, 8502.0, 9414.0, 83700.0, 93377.0, 199731.0 
GO:0005874 CC 5.46e-04 34/1778   298/29107 D06 microtubule                              1739.0, 1781.0, 1783.0, 1808.0, 3799.0, 4134.0, 7846.0, 8632.0, 8826.0, 9053.0, 9638.0, 10397.0, 10749.0, 22919.0, 22933.0, 23093.0, 23303.0, 23499.0, 27130.0, 27185.0, 51673.0, 54820.0, 55755.0, 57509.0, 57698.0, 63971.0, 79739.0, 79929.0, 124602.0, 134549.0, 140609.0, 164395.0, 201625.0, 221458.0 
GO:0062023 CC 6.55e-04 40/1778   374/29107 D04 collagen-containing extracellular matrix 307.0, 308.0, 563.0, 1298.0, 1299.0, 1307.0, 1462.0, 1514.0, 2200.0, 2263.0, 3371.0, 3440.0, 3959.0, 4052.0, 4147.0, 4670.0, 4684.0, 5046.0, 5269.0, 5654.0, 6422.0, 6423.0, 6678.0, 7043.0, 7058.0, 7077.0, 7869.0, 9507.0, 10085.0, 22795.0, 23452.0, 25890.0, 26585.0, 64856.0, 84929.0, 150356.0, 157869.0, 221914.0, 284217.0, 340706.0 
GO:0030864 CC 6.81e-04 11/1778    58/29107 D07 cortical actin cytoskeleton              824.0, 999.0, 1915.0, 2934.0, 3993.0, 3996.0, 4336.0, 4640.0, 5962.0, 10395.0, 134549.0 
GO:0005768 CC 8.29e-04 33/1778   295/29107 D07 endosome                                 20.0, 387.0, 999.0, 1027.0, 1902.0, 4218.0, 4642.0, 4804.0, 5337.0, 6536.0, 6642.0, 6810.0, 7405.0, 8291.0, 9619.0, 9897.0, 10226.0, 10311.0, 10617.0, 10966.0, 22905.0, 23621.0, 26058.0, 29763.0, 55016.0, 57020.0, 58533.0, 79156.0, 91947.0, 118442.0, 140545.0, 220972.0, 256227.0 
GO:0043219 CC 8.69e-04  3/1778     4/29107 D02 lateral loop                             1739.0, 6810.0, 22933.0 
GO:0005905 CC 9.16e-04 11/1778    60/29107 D04 clathrin-coated pit                      4036.0, 4646.0, 6272.0, 7018.0, 8218.0, 8301.0, 9026.0, 9873.0, 23048.0, 23677.0, 55707.0 
GO:0032587 CC 9.71e-04 15/1778    99/29107 D05 ruffle membrane                          387.0, 1915.0, 3688.0, 4646.0, 5152.0, 5879.0, 6188.0, 9026.0, 10395.0, 23189.0, 23499.0, 23603.0, 30817.0, 83543.0, 221178.0 
GO:0031902 CC 1.05e-03 18/1778   127/29107 D07 late endosome membrane                   950.0, 3916.0, 4864.0, 4891.0, 5337.0, 11342.0, 23120.0, 23555.0, 55016.0, 55858.0, 57406.0, 85377.0, 89853.0, 114883.0, 127829.0, 220972.0, 285195.0, 338382.0 
GO:0016328 CC 1.06e-03 11/1778    61/29107 D02 lateral plasma membrane                  999.0, 1739.0, 3728.0, 4640.0, 6536.0, 6558.0, 6566.0, 11149.0, 23603.0, 29899.0, 57216.0 
GO:0005515 MF 3.92e-52 1068/1778 12418/29107 D02 protein binding                          86.0, 100.0, 142.0, 143.0, 151.0, 175.0, 187.0, 204.0, 214.0, 221.0, 272.0, 307.0, 308.0, 323.0, 347.0, 358.0, 363.0, 387.0, 391.0, 443.0, 463.0, 467.0, 472.0, 501.0, 563.0, 583.0, 590.0, 595.0, 666.0, 667.0, 672.0, 678.0, 699.0, 706.0, 727.0, 760.0, 780.0, 824.0, 825.0, 835.0, 865.0, 928.0, 933.0, 950.0, 957.0, 960.0, 971.0, 976.0, 991.0, 999.0, 1019.0, 1021.0, 1027.0, 1028.0, 1031.0, 1073.0, 1080.0, 1108.0, 1124.0, 1153.0, 1163.0, 1195.0, 1238.0, 1244.0, 1267.0, 1270.0, 1298.0, 1307.0, 1318.0, 1360.0, 1373.0, 1376.0, 1378.0, 1407.0, 1410.0, 1435.0, 1462.0, 1465.0, 1495.0, 1514.0, 1515.0, 1604.0, 1643.0, 1676.0, 1739.0, 1755.0, 1781.0, 1793.0, 1806.0, 1808.0, 1809.0, 1839.0, 1902.0, 1915.0, 1942.0, 1997.0, 2055.0, 2065.0, 2070.0, 2109.0, 2123.0, 2186.0, 2200.0, 2222.0, 2235.0, 2246.0, 2263.0, 2272.0, 2317.0, 2318.0, 2329.0, 2339.0, 2342.0, 2444.0, 2495.0, 2519.0, 2530.0, 2531.0, 2549.0, 2619.0, 2668.0, 2670.0, 2696.0, 2729.0, 2800.0, 2819.0, 2861.0, 2934.0, 2950.0, 2954.0, 2956.0, 3020.0, 3021.0, 3030.0, 3037.0, 3065.0, 3092.0, 3145.0, 3178.0, 3185.0, 3249.0, 3275.0, 3292.0, 3306.0, 3344.0, 3371.0, 3433.0, 3437.0, 3440.0, 3447.0, 3488.0, 3516.0, 3588.0, 3592.0, 3628.0, 3638.0, 3643.0, 3656.0, 3660.0, 3673.0, 3688.0, 3703.0, 3707.0, 3728.0, 3732.0, 3759.0, 3766.0, 3792.0, 3799.0, 3916.0, 3930.0, 3959.0, 3991.0, 3993.0, 3996.0, 4000.0, 4036.0, 4040.0, 4052.0, 4077.0, 4093.0, 4118.0, 4134.0, 4144.0, 4147.0, 4155.0, 4172.0, 4174.0, 4176.0, 4194.0, 4211.0, 4218.0, 4286.0, 4292.0, 4301.0, 4336.0, 4357.0, 4520.0, 4521.0, 4552.0, 4601.0, 4613.0, 4637.0, 4638.0, 4643.0, 4646.0, 4650.0, 4660.0, 4670.0, 4671.0, 4676.0, 4678.0, 4684.0, 4735.0, 4752.0, 4756.0, 4775.0, 4790.0, 4800.0, 4804.0, 4808.0, 4815.0, 4821.0, 4828.0, 4852.0, 4864.0, 4891.0, 4904.0, 4919.0, 4931.0, 4938.0, 4939.0, 4940.0, 5010.0, 5025.0, 5027.0, 5046.0, 5062.0, 5073.0, 5096.0, 5129.0, 5130.0, 5152.0, 5154.0, 5156.0, 5167.0, 5208.0, 5224.0, 5287.0, 5305.0, 5311.0, 5337.0, 5376.0, 5414.0, 5427.0, 5436.0, 5450.0, 5469.0, 5479.0, 5519.0, 5523.0, 5554.0, 5588.0, 5629.0, 5648.0, 5653.0, 5654.0, 5663.0, 5698.0, 5720.0, 5747.0, 5757.0, 5789.0, 5794.0, 5879.0, 5890.0, 5920.0, 5947.0, 5962.0, 5978.0, 5981.0, 5998.0, 6035.0, 6091.0, 6094.0, 6135.0, 6136.0, 6143.0, 6156.0, 6181.0, 6188.0, 6194.0, 6195.0, 6222.0, 6232.0, 6242.0, 6272.0, 6285.0, 6299.0, 6319.0, 6422.0, 6431.0, 6440.0, 6446.0, 6457.0, 6461.0, 6470.0, 6502.0, 6558.0, 6566.0, 6599.0, 6642.0, 6655.0, 6663.0, 6667.0, 6678.0, 6695.0, 6696.0, 6713.0, 6760.0, 6776.0, 6788.0, 6801.0, 6810.0, 6814.0, 6856.0, 6870.0, 6888.0, 6900.0, 6938.0, 6941.0, 7018.0, 7039.0, 7043.0, 7058.0, 7077.0, 7082.0, 7083.0, 7091.0, 7103.0, 7130.0, 7185.0, 7205.0, 7289.0, 7353.0, 7405.0, 7444.0, 7456.0, 7508.0, 7551.0, 7586.0, 7589.0, 7681.0, 7705.0, 7716.0, 7730.0, 7745.0, 7746.0, 7764.0, 7775.0, 7846.0, 7855.0, 7942.0, 7957.0, 7994.0, 8073.0, 8099.0, 8100.0, 8218.0, 8291.0, 8301.0, 8334.0, 8349.0, 8434.0, 8458.0, 8479.0, 8490.0, 8493.0, 8495.0, 8500.0, 8502.0, 8528.0, 8546.0, 8549.0, 8555.0, 8605.0, 8611.0, 8612.0, 8633.0, 8693.0, 8717.0, 8738.0, 8777.0, 8805.0, 8820.0, 8826.0, 8837.0, 8850.0, 8863.0, 8871.0, 8914.0, 8939.0, 8975.0, 9026.0, 9053.0, 9095.0, 9129.0, 9134.0, 9144.0, 9187.0, 9200.0, 9220.0, 9267.0, 9325.0, 9341.0, 9380.0, 9410.0, 9413.0, 9414.0, 9444.0, 9448.0, 9473.0, 9499.0, 9507.0, 9516.0, 9557.0, 9586.0, 9601.0, 9603.0, 9618.0, 9619.0, 9625.0, 9638.0, 9639.0, 9644.0, 9650.0, 9670.0, 9706.0, 9710.0, 9717.0, 9725.0, 9728.0, 9731.0, 9738.0, 9765.0, 9770.0, 9779.0, 9781.0, 9788.0, 9792.0, 9798.0, 9802.0, 9839.0, 9844.0, 9846.0, 9860.0, 9873.0, 9886.0, 9897.0, 9918.0, 9925.0, 9961.0, 9989.0, 10018.0, 10020.0, 10042.0, 10083.0, 10105.0, 10163.0, 10181.0, 10215.0, 10226.0, 10250.0, 10278.0, 10311.0, 10328.0, 10395.0, 10397.0, 10420.0, 10425.0, 10435.0, 10436.0, 10483.0, 10491.0, 10507.0, 10521.0, 10541.0, 10553.0, 10561.0, 10566.0, 10577.0, 10617.0, 10625.0, 10628.0, 10655.0, 10666.0, 10749.0, 10766.0, 10781.0, 10782.0, 10826.0, 10897.0, 10906.0, 10966.0, 11016.0, 11018.0, 11064.0, 11099.0, 11118.0, 11119.0, 11123.0, 11135.0, 11145.0, 11149.0, 11153.0, 11155.0, 11177.0, 11183.0, 11221.0, 11226.0, 11232.0, 11276.0, 11322.0, 11340.0, 11342.0, 22795.0, 22807.0, 22834.0, 22858.0, 22863.0, 22879.0, 22882.0, 22900.0, 22905.0, 22909.0, 22919.0, 22933.0, 23001.0, 23048.0, 23052.0, 23091.0, 23120.0, 23127.0, 23155.0, 23176.0, 23181.0, 23184.0, 23187.0, 23189.0, 23194.0, 23198.0, 23233.0, 23239.0, 23242.0, 23250.0, 23258.0, 23279.0, 23303.0, 23308.0, 23321.0, 23348.0, 23351.0, 23360.0, 23378.0, 23385.0, 23387.0, 23405.0, 23452.0, 23493.0, 23499.0, 23528.0, 23555.0, 23589.0, 23603.0, 23604.0, 23621.0, 23649.0, 23671.0, 23677.0, 23678.0, 25777.0, 25780.0, 25793.0, 25805.0, 25850.0, 25861.0, 25894.0, 25929.0, 25932.0, 25974.0, 26022.0, 26058.0, 26064.0, 26097.0, 26118.0, 26119.0, 26133.0, 26147.0, 26574.0, 26585.0, 27106.0, 27130.0, 27161.0, 27185.0, 27296.0, 27340.0, 27342.0, 28514.0, 28971.0, 28973.0, 28984.0, 28990.0, 28996.0, 29095.0, 29116.0, 29117.0, 29119.0, 29128.0, 29763.0, 29893.0, 29899.0, 29920.0, 29937.0, 29946.0, 29956.0, 29968.0, 29994.0, 29995.0, 30813.0, 30817.0, 30850.0, 30851.0, 50717.0, 50862.0, 51008.0, 51013.0, 51035.0, 51058.0, 51071.0, 51074.0, 51088.0, 51090.0, 51091.0, 51107.0, 51125.0, 51131.0, 51135.0, 51148.0, 51191.0, 51202.0, 51228.0, 51274.0, 51285.0, 51324.0, 51374.0, 51421.0, 51429.0, 51474.0, 51531.0, 51601.0, 51642.0, 51660.0, 51700.0, 51741.0, 51752.0, 53407.0, 53637.0, 53905.0, 54108.0, 54442.0, 54467.0, 54623.0, 54625.0, 54780.0, 54790.0, 54820.0, 54876.0, 54882.0, 54886.0, 54908.0, 54910.0, 54925.0, 54930.0, 54934.0, 54941.0, 54964.0, 54987.0, 55035.0, 55051.0, 55062.0, 55075.0, 55076.0, 55114.0, 55120.0, 55144.0, 55151.0, 55159.0, 55166.0, 55179.0, 55182.0, 55223.0, 55248.0, 55254.0, 55281.0, 55314.0, 55323.0, 55336.0, 55357.0, 55421.0, 55502.0, 55503.0, 55508.0, 55526.0, 55536.0, 55601.0, 55619.0, 55622.0, 55636.0, 55646.0, 55652.0, 55677.0, 55696.0, 55704.0, 55717.0, 55719.0, 55726.0, 55732.0, 55755.0, 55769.0, 55786.0, 55793.0, 55857.0, 55861.0, 55905.0, 55914.0, 56155.0, 56270.0, 56302.0, 56339.0, 56650.0, 56895.0, 56896.0, 56946.0, 56952.0, 56957.0, 57020.0, 57085.0, 57162.0, 57185.0, 57188.0, 57216.0, 57406.0, 57409.0, 57458.0, 57467.0, 57471.0, 57493.0, 57522.0, 57530.0, 57536.0, 57556.0, 57580.0, 57584.0, 57645.0, 57698.0, 57819.0, 57827.0, 58473.0, 58476.0, 58480.0, 58499.0, 58504.0, 58508.0, 58533.0, 60437.0, 60468.0, 60484.0, 60686.0, 63874.0, 63892.0, 63901.0, 63929.0, 63971.0, 64077.0, 64081.0, 64093.0, 64108.0, 64135.0, 64399.0, 64506.0, 64766.0, 64784.0, 64785.0, 64793.0, 64794.0, 64798.0, 64834.0, 64849.0, 64927.0, 65108.0, 65110.0, 65125.0, 65251.0, 66002.0, 66008.0, 78996.0, 79001.0, 79048.0, 79090.0, 79152.0, 79156.0, 79365.0, 79443.0, 79571.0, 79602.0, 79633.0, 79682.0, 79817.0, 79842.0, 79866.0, 79885.0, 79899.0, 79956.0, 79957.0, 79962.0, 80005.0, 80176.0, 80208.0, 80227.0, 80345.0, 80346.0, 80824.0, 80854.0, 80895.0, 81628.0, 81629.0, 81788.0, 81844.0, 83464.0, 83475.0, 83700.0, 83714.0, 83932.0, 83983.0, 83992.0, 84057.0, 84081.0, 84084.0, 84163.0, 84236.0, 84260.0, 84274.0, 84281.0, 84296.0, 84307.0, 84515.0, 84529.0, 84668.0, 84693.0, 84722.0, 84749.0, 84811.0, 84844.0, 84859.0, 84872.0, 84876.0, 84898.0, 84929.0, 84938.0, 84978.0, 85377.0, 85407.0, 85457.0, 85458.0, 85461.0, 87178.0, 87769.0, 89781.0, 89853.0, 89958.0, 90141.0, 90594.0, 90627.0, 91133.0, 91369.0, 91526.0, 91661.0, 91754.0, 91775.0, 91833.0, 91947.0, 91975.0, 92105.0, 92335.0, 92482.0, 92689.0, 92737.0, 92960.0, 93643.0, 94015.0, 94241.0, 96459.0, 112399.0, 112574.0, 112817.0, 113402.0, 113791.0, 114625.0, 114792.0, 114825.0, 114883.0, 114899.0, 114904.0, 114908.0, 115584.0, 115752.0, 115825.0, 116154.0, 116173.0, 116236.0, 116362.0, 116448.0, 117248.0, 117283.0, 117584.0, 118442.0, 118738.0, 119392.0, 121227.0, 121260.0, 122060.0, 123283.0, 123606.0, 124751.0, 125061.0, 126626.0, 127428.0, 127829.0, 128414.0, 128869.0, 130132.0, 130502.0, 130872.0, 131616.0, 132228.0, 133121.0, 134285.0, 135932.0, 136895.0, 137209.0, 138639.0, 140545.0, 140578.0, 140609.0, 140803.0, 143425.0, 144233.0, 144348.0, 144608.0, 144715.0, 144811.0, 146956.0, 147685.0, 148103.0, 148327.0, 148398.0, 150383.0, 151011.0, 151254.0, 151647.0, 152404.0, 152503.0, 152756.0, 153328.0, 154043.0, 154881.0, 157638.0, 158234.0, 158405.0, 158427.0, 159195.0, 160140.0, 160335.0, 161176.0, 162681.0, 162966.0, 163227.0, 163782.0, 165631.0, 196051.0, 196528.0, 196740.0, 197135.0, 200558.0, 201973.0, 219287.0, 219699.0, 219854.0, 220108.0, 220929.0, 220965.0, 220972.0, 221035.0, 221178.0, 221184.0, 221458.0, 221476.0, 221914.0, 222166.0, 222537.0, 222643.0, 253639.0, 253714.0, 254394.0, 254827.0, 255394.0, 255967.0, 256227.0, 256364.0, 256435.0, 257169.0, 259294.0, 282809.0, 283377.0, 284119.0, 284217.0, 284402.0, 284618.0, 284992.0, 285025.0, 285195.0, 285527.0, 286262.0, 286827.0, 317662.0, 326625.0, 338328.0, 338382.0, 340075.0, 340277.0, 340706.0, 347273.0, 347734.0, 348110.0, 348938.0, 353345.0, 374395.0, 375035.0, 375757.0, 387496.0, 387914.0, 388403.0, 388969.0, 389289.0, 389524.0, 392636.0, 399694.0, 400506.0, 400569.0, 400673.0, 400961.0, 404093.0, 440093.0, 554249.0, 619279.0, 643008.0, 100101467.0, 100529215.0 
GO:0046872 MF 1.37e-11 220/1778  2297/29107 D04 metal ion binding                        105.0, 272.0, 443.0, 678.0, 780.0, 847.0, 1124.0, 1410.0, 1806.0, 2070.0, 2186.0, 2222.0, 2346.0, 2618.0, 3155.0, 3431.0, 3628.0, 3669.0, 3673.0, 3688.0, 3703.0, 3792.0, 4093.0, 4124.0, 4144.0, 4520.0, 4521.0, 4638.0, 4650.0, 4671.0, 4752.0, 4938.0, 4939.0, 4940.0, 5073.0, 5137.0, 5142.0, 5151.0, 5152.0, 5158.0, 5588.0, 5978.0, 6299.0, 6667.0, 6941.0, 7205.0, 7562.0, 7586.0, 7589.0, 7596.0, 7681.0, 7716.0, 7730.0, 7745.0, 7746.0, 7764.0, 7775.0, 8437.0, 8493.0, 9507.0, 9586.0, 9635.0, 9745.0, 9765.0, 9781.0, 9839.0, 9925.0, 10020.0, 10181.0, 10404.0, 10420.0, 10535.0, 10617.0, 10655.0, 10781.0, 10782.0, 10906.0, 11016.0, 11155.0, 11177.0, 11226.0, 11342.0, 22802.0, 22807.0, 22834.0, 22882.0, 22998.0, 23001.0, 23052.0, 23091.0, 23239.0, 23405.0, 23528.0, 25850.0, 25961.0, 26147.0, 27109.0, 27161.0, 29116.0, 29937.0, 29994.0, 30833.0, 50862.0, 50940.0, 51058.0, 51131.0, 51274.0, 51474.0, 54467.0, 54482.0, 54925.0, 54988.0, 55120.0, 55159.0, 55182.0, 55205.0, 55253.0, 55313.0, 55503.0, 55552.0, 55568.0, 55646.0, 55696.0, 55748.0, 55762.0, 55769.0, 55786.0, 55905.0, 56302.0, 57507.0, 57571.0, 57674.0, 58480.0, 58499.0, 58508.0, 64077.0, 64506.0, 64761.0, 65251.0, 79156.0, 79443.0, 79602.0, 79695.0, 79725.0, 79817.0, 79842.0, 79956.0, 80095.0, 80345.0, 80895.0, 83440.0, 83479.0, 83932.0, 84307.0, 84327.0, 84449.0, 84614.0, 84671.0, 84693.0, 84735.0, 84765.0, 84872.0, 84929.0, 85377.0, 90594.0, 91661.0, 91754.0, 91975.0, 93589.0, 115209.0, 115825.0, 116984.0, 117248.0, 117584.0, 118738.0, 126017.0, 127396.0, 133121.0, 135152.0, 137209.0, 140545.0, 140609.0, 140766.0, 140803.0, 144348.0, 146956.0, 147929.0, 148103.0, 158471.0, 162966.0, 163223.0, 163227.0, 170692.0, 196528.0, 200558.0, 202374.0, 219595.0, 220929.0, 221184.0, 221294.0, 253639.0, 255967.0, 282890.0, 283254.0, 285267.0, 285268.0, 340075.0, 341676.0, 342892.0, 349075.0, 388403.0, 389114.0, 390928.0, 440515.0, 619279.0, 100101467.0, 100128908.0, 100131539.0, 100381270.0, 100529215.0 
GO:0045296 MF 4.66e-06 41/1778   315/29107 D04 cadherin binding                         999.0, 1495.0, 1739.0, 2317.0, 3688.0, 3728.0, 3799.0, 4301.0, 4735.0, 5025.0, 5062.0, 5663.0, 5794.0, 5962.0, 6642.0, 7082.0, 8301.0, 8502.0, 8826.0, 9414.0, 9798.0, 10163.0, 10226.0, 10397.0, 22905.0, 22919.0, 23348.0, 23499.0, 26058.0, 28316.0, 28513.0, 29119.0, 51429.0, 51474.0, 54443.0, 55357.0, 57530.0, 57698.0, 60437.0, 85377.0, 114793.0 
GO:0005524 MF 1.44e-05 130/1778  1458/29107 D08 ATP binding                              20.0, 204.0, 472.0, 699.0, 780.0, 1019.0, 1021.0, 1080.0, 1108.0, 1119.0, 1195.0, 1244.0, 1373.0, 1783.0, 2065.0, 2180.0, 2263.0, 2444.0, 2618.0, 2729.0, 2956.0, 3306.0, 3643.0, 3656.0, 3707.0, 3766.0, 3799.0, 4144.0, 4172.0, 4174.0, 4176.0, 4292.0, 4621.0, 4638.0, 4640.0, 4642.0, 4643.0, 4646.0, 4650.0, 4671.0, 4752.0, 4919.0, 4931.0, 4938.0, 4939.0, 4940.0, 5025.0, 5027.0, 5062.0, 5096.0, 5129.0, 5156.0, 5167.0, 5208.0, 5287.0, 5305.0, 5588.0, 5747.0, 5890.0, 5981.0, 6195.0, 6446.0, 6788.0, 7083.0, 7444.0, 8458.0, 8632.0, 9448.0, 9557.0, 9619.0, 9625.0, 9706.0, 10020.0, 10110.0, 10351.0, 10420.0, 10521.0, 10749.0, 11153.0, 11183.0, 22858.0, 22989.0, 23093.0, 23097.0, 23120.0, 23250.0, 23303.0, 23387.0, 23405.0, 23604.0, 23678.0, 23729.0, 28996.0, 51135.0, 51202.0, 54988.0, 55601.0, 55636.0, 55902.0, 56155.0, 57519.0, 57571.0, 63971.0, 64135.0, 64794.0, 65125.0, 79739.0, 81629.0, 81788.0, 83479.0, 83983.0, 84515.0, 85320.0, 91754.0, 92335.0, 117283.0, 118672.0, 123283.0, 124602.0, 140609.0, 140803.0, 162394.0, 164395.0, 201625.0, 202374.0, 221458.0, 254394.0, 255967.0, 326625.0, 341676.0 
GO:0004180 MF 3.54e-05  7/1778    17/29107 D05 carboxypeptidase activity                1360.0, 1368.0, 2346.0, 10404.0, 55748.0, 84735.0, 219595.0 
GO:0019901 MF 3.59e-05 52/1778   469/29107 D05 protein kinase binding                   142.0, 387.0, 391.0, 595.0, 1027.0, 1031.0, 1163.0, 1407.0, 1739.0, 1915.0, 3728.0, 3996.0, 4099.0, 4218.0, 4660.0, 5062.0, 5073.0, 5208.0, 5747.0, 5879.0, 6188.0, 6194.0, 6558.0, 7444.0, 7855.0, 8633.0, 8826.0, 8850.0, 9134.0, 9325.0, 9618.0, 9886.0, 9961.0, 10018.0, 10666.0, 22919.0, 23303.0, 25793.0, 26574.0, 27013.0, 28984.0, 51135.0, 51704.0, 55755.0, 55857.0, 56155.0, 65125.0, 79866.0, 84978.0, 91754.0, 117584.0, 399694.0 
GO:0004000 MF 6.60e-05  4/1778     5/29107 D05 adenosine deaminase activity             100.0, 105.0, 51816.0, 144811.0 
GO:0051015 MF 7.89e-05 29/1778   217/29107 D05 actin filament binding                   1073.0, 1495.0, 2317.0, 2318.0, 2934.0, 3092.0, 4301.0, 4621.0, 4640.0, 4642.0, 4643.0, 4646.0, 8826.0, 9026.0, 10083.0, 22989.0, 23499.0, 23603.0, 29119.0, 51474.0, 57471.0, 57698.0, 65108.0, 79789.0, 83543.0, 114793.0, 122622.0, 134549.0, 161176.0 
GO:0008432 MF 8.66e-05  5/1778     9/29107 D06 JUN kinase binding                       2950.0, 3799.0, 5747.0, 11221.0, 11342.0 
GO:0008092 MF 9.66e-05 11/1778    47/29107 D03 cytoskeletal protein binding             824.0, 1739.0, 2318.0, 5311.0, 9855.0, 11064.0, 11155.0, 29116.0, 29763.0, 64097.0, 84978.0 
GO:0000981 MF 9.90e-05 110/1778  1241/29107 D03 DNA-binding transcription factor activity, RNA polymerase II-specific 463.0, 467.0, 745.0, 1997.0, 3231.0, 3344.0, 3431.0, 3516.0, 3660.0, 4093.0, 4211.0, 4286.0, 4520.0, 4601.0, 4603.0, 4613.0, 4775.0, 4790.0, 4800.0, 4808.0, 4821.0, 5090.0, 5455.0, 5629.0, 6299.0, 6663.0, 6667.0, 6776.0, 6938.0, 7091.0, 7551.0, 7562.0, 7586.0, 7589.0, 7596.0, 7643.0, 7705.0, 7716.0, 7730.0, 7745.0, 7746.0, 7764.0, 7775.0, 7942.0, 8820.0, 9095.0, 9586.0, 9603.0, 9705.0, 9745.0, 9839.0, 9925.0, 10215.0, 10655.0, 10732.0, 10781.0, 10782.0, 11016.0, 22834.0, 22882.0, 23493.0, 23528.0, 30812.0, 30813.0, 51274.0, 54925.0, 55502.0, 55552.0, 55762.0, 55769.0, 55786.0, 56987.0, 57594.0, 60468.0, 64764.0, 79365.0, 79776.0, 79842.0, 80345.0, 84163.0, 84307.0, 84327.0, 84449.0, 84504.0, 84614.0, 84671.0, 84765.0, 90594.0, 91661.0, 91975.0, 116448.0, 126017.0, 127396.0, 144348.0, 147929.0, 148103.0, 148327.0, 163223.0, 163227.0, 253639.0, 282890.0, 285267.0, 285268.0, 349075.0, 389524.0, 440515.0, 100101467.0, 100131539.0, 100381270.0, 100529215.0 
GO:0042802 MF 1.57e-04 127/1778  1495/29107 D03 identical protein binding                142.0, 210.0, 214.0, 307.0, 358.0, 443.0, 467.0, 472.0, 590.0, 835.0, 847.0, 952.0, 999.0, 1119.0, 1410.0, 1435.0, 1495.0, 1622.0, 1783.0, 1808.0, 1809.0, 2065.0, 2200.0, 2272.0, 2317.0, 2670.0, 2954.0, 3437.0, 3759.0, 3799.0, 4040.0, 4144.0, 4357.0, 4790.0, 5010.0, 5025.0, 5027.0, 5062.0, 5130.0, 5224.0, 5311.0, 5414.0, 5654.0, 5860.0, 6091.0, 6285.0, 6422.0, 6440.0, 6457.0, 6470.0, 6502.0, 6566.0, 6642.0, 6663.0, 6667.0, 6788.0, 6900.0, 7043.0, 7083.0, 7185.0, 7439.0, 7551.0, 7681.0, 7846.0, 8495.0, 8717.0, 9026.0, 9129.0, 9618.0, 9788.0, 9802.0, 9961.0, 10042.0, 10165.0, 10215.0, 10436.0, 10655.0, 11153.0, 11232.0, 11340.0, 22882.0, 22919.0, 23048.0, 23184.0, 23308.0, 23493.0, 23604.0, 23677.0, 25777.0, 25861.0, 29128.0, 29763.0, 29899.0, 29968.0, 30833.0, 30850.0, 51074.0, 51148.0, 51228.0, 51429.0, 54442.0, 54820.0, 54925.0, 55151.0, 55223.0, 55503.0, 55646.0, 56946.0, 57409.0, 57458.0, 64081.0, 64135.0, 64856.0, 84876.0, 85377.0, 114899.0, 114904.0, 118442.0, 122622.0, 126626.0, 137209.0, 143425.0, 147040.0, 196051.0, 284119.0, 285362.0, 340706.0 
GO:0004984 MF 5.60e-10  1/1778   399/29107 D04 olfactory receptor activity              135924.0 
GO:0004930 MF 3.25e-05 18/1778   683/29107 D04 G protein-coupled receptor activity      151.0, 187.0, 976.0, 1902.0, 2861.0, 2864.0, 2913.0, 4852.0, 7855.0, 30817.0, 51704.0, 53637.0, 118442.0, 135924.0, 259290.0, 259292.0, 259294.0, 353345.0 
```
