## Supplementary material for "Transcriptional and genetic sex differences for schizophrenia across the dorsolateral prefrontal cortex, hippocampus, and caudate nucleus": Data S4: GO_analysis_module_yellow.txt

```
GO:0007268 BP 4.74e-15 41/1149   245/29107 D07 chemical synaptic transmission           785.0, 1129.0, 1392.0, 1740.0, 2257.0, 2554.0, 2557.0, 2559.0, 2561.0, 2566.0, 2571.0, 2572.0, 2743.0, 2744.0, 2891.0, 2897.0, 2898.0, 3269.0, 3355.0, 3356.0, 3363.0, 3751.0, 3786.0, 4885.0, 4889.0, 4986.0, 5179.0, 5594.0, 6014.0, 6505.0, 6616.0, 6857.0, 7804.0, 9378.0, 9495.0, 9607.0, 9899.0, 22871.0, 56126.0, 341359.0, 440279.0 
GO:0007165 BP 5.79e-09 83/1149  1075/29107 D04 signal transduction                      27.0, 157.0, 814.0, 885.0, 1040.0, 1114.0, 1392.0, 1432.0, 2066.0, 2132.0, 2254.0, 2257.0, 2259.0, 2554.0, 2557.0, 2559.0, 2561.0, 2566.0, 2743.0, 2794.0, 2888.0, 2891.0, 2932.0, 2977.0, 3479.0, 3622.0, 3815.0, 4233.0, 4659.0, 5144.0, 5179.0, 5291.0, 5527.0, 5529.0, 5532.0, 5563.0, 5594.0, 5602.0, 5604.0, 5608.0, 5899.0, 5912.0, 6416.0, 6456.0, 7188.0, 7529.0, 7532.0, 7533.0, 7534.0, 7804.0, 8036.0, 8590.0, 8821.0, 8882.0, 8935.0, 8945.0, 9308.0, 9495.0, 9575.0, 9607.0, 10000.0, 10125.0, 10133.0, 10486.0, 10752.0, 10846.0, 11216.0, 23236.0, 29953.0, 29967.0, 54769.0, 55714.0, 57446.0, 57569.0, 64327.0, 79442.0, 79822.0, 84144.0, 145957.0, 163404.0, 260425.0, 338811.0, 345557.0 
GO:0035556 BP 9.64e-08 40/1149   402/29107 D05 intracellular signal transduction        814.0, 1123.0, 1432.0, 2932.0, 2977.0, 3815.0, 4139.0, 4216.0, 4649.0, 5058.0, 5563.0, 5577.0, 5584.0, 5594.0, 5601.0, 5602.0, 6000.0, 6014.0, 6732.0, 7286.0, 8526.0, 9162.0, 9201.0, 9270.0, 9693.0, 9874.0, 9891.0, 10000.0, 10564.0, 11163.0, 11215.0, 23426.0, 51473.0, 51701.0, 54861.0, 80323.0, 151556.0, 160851.0, 260425.0, 440279.0 
GO:0042752 BP 1.56e-07 14/1149    64/29107 D03 regulation of circadian rhythm           2932.0, 3184.0, 5563.0, 5591.0, 5601.0, 5602.0, 6096.0, 6478.0, 7874.0, 8945.0, 9475.0, 9575.0, 23596.0, 55294.0 
GO:0060078 BP 1.84e-07 10/1149    31/29107 D04 regulation of postsynaptic membrane potential 116.0, 2259.0, 2554.0, 2557.0, 2559.0, 2561.0, 2566.0, 2897.0, 3751.0, 401190.0 
GO:0048167 BP 4.09e-07 12/1149    50/29107 D07 regulation of synaptic plasticity        2259.0, 3269.0, 4208.0, 5532.0, 7532.0, 7533.0, 9693.0, 9699.0, 10769.0, 22849.0, 26059.0, 152330.0 
GO:0010976 BP 1.47e-06 18/1149   122/29107 D08 positive regulation of neuron projection development 27.0, 116.0, 627.0, 2042.0, 5584.0, 5649.0, 6014.0, 8724.0, 9693.0, 9760.0, 9896.0, 11075.0, 23028.0, 27020.0, 51761.0, 55714.0, 163404.0, 257194.0 
GO:0007399 BP 2.26e-06 32/1149   325/29107 D04 nervous system development               627.0, 1129.0, 1859.0, 2066.0, 2257.0, 2259.0, 2743.0, 2897.0, 4045.0, 4208.0, 4233.0, 4745.0, 6326.0, 7182.0, 9201.0, 9211.0, 9615.0, 10152.0, 22871.0, 23230.0, 28969.0, 29767.0, 54715.0, 55777.0, 56124.0, 56138.0, 56142.0, 140767.0, 145957.0, 152330.0, 221336.0, 339479.0 
GO:0007156 BP 2.64e-06 21/1149   166/29107 D05 homophilic cell adhesion via plasma membrane adhesion molecules 1000.0, 1004.0, 1005.0, 1006.0, 1008.0, 1012.0, 1016.0, 1830.0, 6092.0, 25945.0, 27020.0, 27255.0, 55714.0, 56124.0, 56126.0, 56138.0, 56142.0, 57575.0, 120114.0, 152330.0, 347902.0 
GO:0008542 BP 6.44e-06 10/1149    44/29107 D08 visual learning                          351.0, 885.0, 3269.0, 3815.0, 3845.0, 4763.0, 8554.0, 27020.0, 81832.0, 338811.0 
GO:0048511 BP 7.87e-06 12/1149    65/29107 D01 rhythmic process                         3131.0, 5563.0, 5591.0, 5601.0, 5602.0, 6096.0, 6478.0, 7874.0, 8945.0, 9475.0, 22871.0, 55294.0 
GO:0035249 BP 8.83e-06  8/1149    28/29107 D08 synaptic transmission, glutamatergic     1006.0, 2891.0, 2897.0, 2898.0, 57084.0, 57679.0, 63908.0, 440279.0 
GO:0006468 BP 8.90e-06 39/1149   460/29107 D07 protein phosphorylation                  92.0, 157.0, 351.0, 659.0, 673.0, 814.0, 1859.0, 2932.0, 4139.0, 4216.0, 4751.0, 5058.0, 5218.0, 5295.0, 5532.0, 5563.0, 5584.0, 5591.0, 5594.0, 5601.0, 5602.0, 5604.0, 6010.0, 6098.0, 6732.0, 7534.0, 9175.0, 9201.0, 9475.0, 9874.0, 9891.0, 10000.0, 10769.0, 23531.0, 51701.0, 54861.0, 91419.0, 152110.0, 340156.0 
GO:0031175 BP 1.49e-05 16/1149   117/29107 D06 neuron projection development            116.0, 351.0, 2074.0, 2823.0, 2932.0, 4133.0, 6456.0, 6809.0, 8925.0, 9211.0, 9693.0, 11075.0, 22871.0, 23767.0, 29967.0, 152330.0 
GO:0007218 BP 1.61e-05 15/1149   105/29107 D06 neuropeptide signaling pathway           116.0, 2743.0, 2834.0, 4886.0, 4887.0, 4889.0, 4986.0, 5179.0, 6653.0, 6752.0, 9607.0, 9693.0, 51289.0, 84109.0, 84539.0 
GO:0060291 BP 1.78e-05 10/1149    49/29107 D08 long-term synaptic potentiation          1392.0, 5594.0, 5649.0, 6505.0, 6616.0, 6809.0, 10769.0, 22871.0, 26045.0, 27020.0 
GO:0016339 BP 2.52e-05  9/1149    41/29107 D05 calcium-dependent cell-cell adhesion via plasma membrane cell adhesion molecules 1000.0, 1004.0, 1005.0, 1006.0, 1008.0, 1012.0, 1016.0, 22871.0, 56126.0 
GO:0006470 BP 2.97e-05 17/1149   137/29107 D07 protein dephosphorylation                4659.0, 5527.0, 5529.0, 5530.0, 5532.0, 5534.0, 5774.0, 5775.0, 5793.0, 5801.0, 8945.0, 22843.0, 54704.0, 57460.0, 57552.0, 79442.0, 151742.0 
GO:0036092 BP 3.18e-05  6/1149    17/29107 D10 phosphatidylinositol-3-phosphate biosynthetic process 5288.0, 5291.0, 8503.0, 8821.0, 8867.0, 9896.0 
GO:0018105 BP 4.54e-05 19/1149   170/29107 D09 peptidyl-serine phosphorylation          814.0, 1432.0, 1859.0, 2932.0, 4139.0, 5584.0, 5591.0, 5594.0, 5601.0, 6505.0, 8317.0, 9175.0, 9201.0, 9475.0, 9874.0, 10000.0, 10769.0, 63967.0, 146057.0 
GO:0018108 BP 4.61e-05 16/1149   128/29107 D09 peptidyl-tyrosine phosphorylation        27.0, 1859.0, 1950.0, 2042.0, 2044.0, 2045.0, 2066.0, 3815.0, 4233.0, 5604.0, 5608.0, 5649.0, 6098.0, 6416.0, 10152.0, 25778.0 
GO:0006814 BP 4.65e-05 12/1149    77/29107 D07 sodium ion transport                     4704.0, 6323.0, 6326.0, 6328.0, 6332.0, 57084.0, 91749.0, 133308.0, 145389.0, 160728.0, 201780.0, 347051.0 
GO:0048015 BP 5.54e-05  9/1149    45/29107 D07 phosphatidylinositol-mediated signaling  3479.0, 4883.0, 5288.0, 5291.0, 5332.0, 22876.0, 23007.0, 23228.0, 23236.0 
GO:0051965 BP 6.02e-05 10/1149    56/29107 D07 positive regulation of synapse assembly  627.0, 3556.0, 9378.0, 22865.0, 22871.0, 23767.0, 26045.0, 54674.0, 347731.0, 347902.0 
GO:2000987 BP 7.68e-05  4/1149     7/29107 D07 positive regulation of behavioral fear response 885.0, 1392.0, 4208.0, 5179.0 
GO:0055085 BP 7.75e-05 21/1149   207/29107 D04 transmembrane transport                  7991.0, 9497.0, 9498.0, 9899.0, 10349.0, 26872.0, 57282.0, 64240.0, 81796.0, 84804.0, 114134.0, 151473.0, 151556.0, 201780.0, 203859.0, 204962.0, 222553.0, 341880.0, 347051.0, 353189.0, 387775.0 
GO:0006887 BP 8.19e-05 13/1149    94/29107 D06 exocytosis                               4905.0, 5058.0, 6616.0, 6809.0, 8618.0, 8825.0, 9515.0, 9805.0, 10564.0, 83851.0, 93664.0, 134957.0, 375056.0 
GO:0007286 BP 8.74e-05 12/1149    82/29107 D05 spermatid development                    3622.0, 3815.0, 8195.0, 9025.0, 25945.0, 29118.0, 55342.0, 80025.0, 89765.0, 168391.0, 283417.0, 349152.0 
GO:0098742 BP 9.79e-05  8/1149    38/29107 D04 cell-cell adhesion via plasma-membrane adhesion molecules 1000.0, 1004.0, 1005.0, 1006.0, 1008.0, 1012.0, 1016.0, 23767.0 
GO:0050804 BP 1.10e-04 10/1149    60/29107 D06 modulation of chemical synaptic transmission 627.0, 2897.0, 2898.0, 5332.0, 5577.0, 5649.0, 7804.0, 8526.0, 9498.0, 22871.0 
GO:0070936 BP 1.10e-04 10/1149    60/29107 D11 protein K48-linked ubiquitination        3093.0, 7267.0, 7325.0, 8454.0, 8945.0, 9025.0, 10299.0, 10477.0, 27246.0, 29089.0 
GO:0007507 BP 1.21e-04 20/1149   198/29107 D04 heart development                        1767.0, 2066.0, 2257.0, 4205.0, 4208.0, 4763.0, 5066.0, 5532.0, 5534.0, 5591.0, 5604.0, 7881.0, 8195.0, 8932.0, 9734.0, 23767.0, 55997.0, 56950.0, 150572.0, 164781.0 
GO:0048854 BP 1.22e-04  6/1149    21/29107 D04 brain morphogenesis                      1000.0, 1496.0, 8195.0, 10000.0, 57282.0, 79925.0 
GO:0072659 BP 1.31e-04 17/1149   154/29107 D06 protein localization to plasma membrane  1000.0, 4644.0, 9270.0, 9475.0, 9530.0, 9693.0, 9847.0, 10098.0, 23136.0, 23167.0, 57512.0, 57628.0, 80333.0, 112609.0, 115827.0, 123016.0, 285172.0 
GO:0007626 BP 1.48e-04 11/1149    74/29107 D02 locomotory behavior                      351.0, 1996.0, 4887.0, 4986.0, 5649.0, 6505.0, 6616.0, 9896.0, 23230.0, 57679.0, 257194.0 
GO:0071420 BP 1.49e-04  4/1149     8/29107 D06 cellular response to histamine           2554.0, 2561.0, 2566.0, 3269.0 
GO:0050911 BP 3.33e-06  1/1149   401/29107 D05 detection of chemical stimulus involved in sensory perception of smell 8590.0 
GO:0035195 BP 9.56e-05  6/1149   557/29107 D10 gene silencing by miRNA                  406915.0, 574435.0, 574444.0, 574454.0, 693127.0, 102723167.0 
GO:0005886 CC 2.13e-20 297/1149  4500/29107 D03 plasma membrane                          92.0, 157.0, 334.0, 351.0, 490.0, 526.0, 528.0, 659.0, 673.0, 685.0, 801.0, 956.0, 1000.0, 1004.0, 1005.0, 1006.0, 1008.0, 1012.0, 1016.0, 1129.0, 1740.0, 1830.0, 1950.0, 2042.0, 2044.0, 2045.0, 2066.0, 2255.0, 2554.0, 2557.0, 2559.0, 2561.0, 2566.0, 2571.0, 2572.0, 2596.0, 2690.0, 2743.0, 2823.0, 2834.0, 2835.0, 2842.0, 2845.0, 2888.0, 2891.0, 2893.0, 2897.0, 2898.0, 2918.0, 2932.0, 3269.0, 3312.0, 3326.0, 3355.0, 3356.0, 3363.0, 3460.0, 3556.0, 3622.0, 3739.0, 3747.0, 3751.0, 3760.0, 3775.0, 3781.0, 3786.0, 3815.0, 3845.0, 4045.0, 4139.0, 4142.0, 4233.0, 4254.0, 4311.0, 4325.0, 4345.0, 4659.0, 4886.0, 4887.0, 4889.0, 4897.0, 4905.0, 4986.0, 5007.0, 5058.0, 5066.0, 5144.0, 5172.0, 5179.0, 5205.0, 5218.0, 5288.0, 5291.0, 5295.0, 5395.0, 5530.0, 5532.0, 5577.0, 5584.0, 5594.0, 5602.0, 5604.0, 5621.0, 5649.0, 5733.0, 5746.0, 5774.0, 5801.0, 5874.0, 5899.0, 5912.0, 5999.0, 6000.0, 6010.0, 6014.0, 6092.0, 6262.0, 6323.0, 6326.0, 6456.0, 6505.0, 6515.0, 6546.0, 6574.0, 6616.0, 6653.0, 6732.0, 6752.0, 6809.0, 6857.0, 6860.0, 7222.0, 7533.0, 7804.0, 7881.0, 7976.0, 7991.0, 8454.0, 8455.0, 8496.0, 8526.0, 8590.0, 8745.0, 8748.0, 8825.0, 8935.0, 8976.0, 9055.0, 9162.0, 9194.0, 9213.0, 9217.0, 9270.0, 9308.0, 9378.0, 9397.0, 9475.0, 9495.0, 9497.0, 9498.0, 9515.0, 9530.0, 9693.0, 9747.0, 9793.0, 9847.0, 9899.0, 10003.0, 10048.0, 10098.0, 10124.0, 10125.0, 10154.0, 10242.0, 10243.0, 10313.0, 10486.0, 10633.0, 10686.0, 10752.0, 11001.0, 11215.0, 11216.0, 22849.0, 22865.0, 22871.0, 22925.0, 23002.0, 23007.0, 23136.0, 23167.0, 23171.0, 23251.0, 23301.0, 23305.0, 23322.0, 23426.0, 23507.0, 23596.0, 23732.0, 23767.0, 24145.0, 25927.0, 25945.0, 26034.0, 26575.0, 26872.0, 26960.0, 27012.0, 27020.0, 27133.0, 27255.0, 27346.0, 29953.0, 29979.0, 51289.0, 51299.0, 51606.0, 51652.0, 51678.0, 51761.0, 53616.0, 54331.0, 54737.0, 54769.0, 54842.0, 55188.0, 55915.0, 55997.0, 56888.0, 57282.0, 57403.0, 57486.0, 57512.0, 57552.0, 57586.0, 57628.0, 57709.0, 59084.0, 59277.0, 59350.0, 60682.0, 64240.0, 64393.0, 79068.0, 79960.0, 80328.0, 80333.0, 81796.0, 84102.0, 84109.0, 84251.0, 84539.0, 84918.0, 85397.0, 91419.0, 112609.0, 114134.0, 114786.0, 115827.0, 117247.0, 120114.0, 121268.0, 130074.0, 133308.0, 134957.0, 144402.0, 145389.0, 145957.0, 152330.0, 160728.0, 160851.0, 161357.0, 163404.0, 163882.0, 195814.0, 201780.0, 203859.0, 204962.0, 219844.0, 221981.0, 253559.0, 257194.0, 260425.0, 261729.0, 282679.0, 285172.0, 341359.0, 343450.0, 347902.0, 348980.0, 353189.0, 388121.0, 440279.0, 728215.0, 730094.0, 100113407.0 
GO:0098978 CC 3.11e-20 56/1149   332/29107 D04 glutamatergic synapse                    490.0, 814.0, 1006.0, 1008.0, 1432.0, 1996.0, 2045.0, 2066.0, 2823.0, 2932.0, 2982.0, 2983.0, 3312.0, 3356.0, 3556.0, 3751.0, 3836.0, 3838.0, 4885.0, 5332.0, 5530.0, 5532.0, 5534.0, 5577.0, 5584.0, 5602.0, 6326.0, 6456.0, 6616.0, 6809.0, 6857.0, 7534.0, 8499.0, 8526.0, 8618.0, 8745.0, 9211.0, 9498.0, 10109.0, 23236.0, 23426.0, 23767.0, 26045.0, 26059.0, 27020.0, 27065.0, 53616.0, 55752.0, 57460.0, 63908.0, 64854.0, 81832.0, 81873.0, 93664.0, 347731.0, 401190.0 
GO:0030424 CC 6.73e-17 50/1149   318/29107 D05 axon                                     351.0, 627.0, 885.0, 1496.0, 1859.0, 1996.0, 2044.0, 2566.0, 2572.0, 2617.0, 2932.0, 3356.0, 3739.0, 3747.0, 4311.0, 4345.0, 4747.0, 4763.0, 5058.0, 5563.0, 5594.0, 6323.0, 6326.0, 6328.0, 6332.0, 6416.0, 6505.0, 6546.0, 6857.0, 6860.0, 7804.0, 7976.0, 8499.0, 8882.0, 9162.0, 22876.0, 23077.0, 25945.0, 26278.0, 27020.0, 27255.0, 53616.0, 55714.0, 55752.0, 57586.0, 130074.0, 136319.0, 152330.0, 253559.0, 348980.0 
GO:0030425 CC 2.10e-15 56/1149   422/29107 D05 dendrite                                 627.0, 659.0, 885.0, 1129.0, 1859.0, 1996.0, 2044.0, 2045.0, 2596.0, 2743.0, 2891.0, 2932.0, 3269.0, 3312.0, 3355.0, 3356.0, 3363.0, 3747.0, 3775.0, 3836.0, 4133.0, 4139.0, 4311.0, 4763.0, 4986.0, 5058.0, 5179.0, 5332.0, 5563.0, 5621.0, 5649.0, 6505.0, 6546.0, 6809.0, 7804.0, 7976.0, 9498.0, 10243.0, 10769.0, 22849.0, 22871.0, 22876.0, 23426.0, 25945.0, 26278.0, 27020.0, 27065.0, 30001.0, 51218.0, 51617.0, 57282.0, 57679.0, 85397.0, 282679.0, 339479.0, 348980.0 
GO:0043005 CC 1.61e-14 48/1149   338/29107 D04 neuron projection                        116.0, 1000.0, 1012.0, 1740.0, 2042.0, 2044.0, 2045.0, 2554.0, 2557.0, 2559.0, 2561.0, 2566.0, 2743.0, 2823.0, 3781.0, 4133.0, 4345.0, 4644.0, 4889.0, 4897.0, 4986.0, 5066.0, 5122.0, 5602.0, 5649.0, 6014.0, 6478.0, 6616.0, 6752.0, 6809.0, 6857.0, 7432.0, 9498.0, 9693.0, 9899.0, 10109.0, 11075.0, 22849.0, 23426.0, 26575.0, 55714.0, 57084.0, 57565.0, 79608.0, 121278.0, 132204.0, 140767.0, 401190.0 
GO:0005737 CC 1.90e-13 281/1149  4713/29107 D02 cytoplasm                                92.0, 351.0, 384.0, 403.0, 627.0, 659.0, 801.0, 814.0, 891.0, 894.0, 1000.0, 1012.0, 1149.0, 1392.0, 1428.0, 1432.0, 1496.0, 1503.0, 1602.0, 1767.0, 1780.0, 1859.0, 1996.0, 2029.0, 2254.0, 2255.0, 2257.0, 2259.0, 2596.0, 2617.0, 2743.0, 2835.0, 2888.0, 2932.0, 2977.0, 3312.0, 3326.0, 3382.0, 3836.0, 3838.0, 3843.0, 3845.0, 3964.0, 4133.0, 4139.0, 4208.0, 4216.0, 4254.0, 4311.0, 4591.0, 4644.0, 4659.0, 4745.0, 4747.0, 4751.0, 4753.0, 4763.0, 4857.0, 4889.0, 4946.0, 5007.0, 5058.0, 5121.0, 5218.0, 5288.0, 5291.0, 5295.0, 5357.0, 5529.0, 5530.0, 5532.0, 5569.0, 5577.0, 5594.0, 5601.0, 5602.0, 5621.0, 5649.0, 5774.0, 5775.0, 5999.0, 6014.0, 6328.0, 6478.0, 6616.0, 6732.0, 6857.0, 6875.0, 7158.0, 7286.0, 7306.0, 7399.0, 7529.0, 7532.0, 7533.0, 7534.0, 7941.0, 7976.0, 8036.0, 8195.0, 8208.0, 8317.0, 8455.0, 8499.0, 8526.0, 8724.0, 8821.0, 8848.0, 8882.0, 8925.0, 8935.0, 9055.0, 9162.0, 9175.0, 9213.0, 9217.0, 9221.0, 9232.0, 9270.0, 9397.0, 9472.0, 9475.0, 9515.0, 9520.0, 9530.0, 9693.0, 9734.0, 9793.0, 9805.0, 9837.0, 9891.0, 10000.0, 10048.0, 10124.0, 10133.0, 10152.0, 10231.0, 10243.0, 10486.0, 10499.0, 10769.0, 10983.0, 11075.0, 11163.0, 11165.0, 11215.0, 22824.0, 22849.0, 22891.0, 22911.0, 22927.0, 22928.0, 22949.0, 23007.0, 23008.0, 23077.0, 23080.0, 23089.0, 23107.0, 23228.0, 23236.0, 23252.0, 23322.0, 23365.0, 23479.0, 23507.0, 23534.0, 23596.0, 23760.0, 25778.0, 25820.0, 25827.0, 25830.0, 25927.0, 26034.0, 26278.0, 26289.0, 26575.0, 27065.0, 27244.0, 27304.0, 28969.0, 29118.0, 29953.0, 29979.0, 51278.0, 51361.0, 51454.0, 51473.0, 51701.0, 53354.0, 54585.0, 54715.0, 54737.0, 54765.0, 54778.0, 54994.0, 55039.0, 55188.0, 55294.0, 55342.0, 55521.0, 55750.0, 55779.0, 55816.0, 55827.0, 55885.0, 56160.0, 56938.0, 56950.0, 57103.0, 57110.0, 57180.0, 57325.0, 57446.0, 57460.0, 57520.0, 57604.0, 57718.0, 57728.0, 57821.0, 60682.0, 65055.0, 79000.0, 79068.0, 79442.0, 79822.0, 79846.0, 79882.0, 79925.0, 79960.0, 80204.0, 80323.0, 80333.0, 80759.0, 81706.0, 81873.0, 84250.0, 84251.0, 84280.0, 84525.0, 84553.0, 84684.0, 84708.0, 84908.0, 84959.0, 84984.0, 113263.0, 114134.0, 114821.0, 117178.0, 121268.0, 121952.0, 128866.0, 134728.0, 134957.0, 135295.0, 136319.0, 137392.0, 137868.0, 146057.0, 150572.0, 157695.0, 160851.0, 168433.0, 200132.0, 219844.0, 220164.0, 252969.0, 259217.0, 260425.0, 282679.0, 286205.0, 338811.0, 340120.0, 345557.0, 377677.0, 388121.0, 401190.0, 552889.0, 643037.0 
GO:0005887 CC 2.73e-13 114/1149  1403/29107 D04 integral component of plasma membrane    92.0, 291.0, 351.0, 490.0, 659.0, 1000.0, 1129.0, 2042.0, 2044.0, 2045.0, 2066.0, 2554.0, 2557.0, 2559.0, 2561.0, 2566.0, 2690.0, 2743.0, 2834.0, 2835.0, 2842.0, 2845.0, 2891.0, 2897.0, 2898.0, 2918.0, 3269.0, 3355.0, 3356.0, 3363.0, 3460.0, 3556.0, 3739.0, 3747.0, 3751.0, 3775.0, 3786.0, 3815.0, 4142.0, 4233.0, 4311.0, 4325.0, 4345.0, 4883.0, 4886.0, 4887.0, 4889.0, 4897.0, 4986.0, 5172.0, 5205.0, 5733.0, 5746.0, 5793.0, 6010.0, 6098.0, 6326.0, 6505.0, 6515.0, 6546.0, 6574.0, 6653.0, 6752.0, 7222.0, 7991.0, 8455.0, 8745.0, 9194.0, 9201.0, 9308.0, 9378.0, 9693.0, 10098.0, 10154.0, 10242.0, 10692.0, 22871.0, 23507.0, 23531.0, 23596.0, 23767.0, 26872.0, 27012.0, 27075.0, 27133.0, 29953.0, 29967.0, 51280.0, 51289.0, 55714.0, 56124.0, 56126.0, 56138.0, 56142.0, 57181.0, 57575.0, 57586.0, 59350.0, 64240.0, 64327.0, 81796.0, 84109.0, 84539.0, 114134.0, 117247.0, 126755.0, 129293.0, 131566.0, 145389.0, 151473.0, 163404.0, 348980.0, 353189.0, 441027.0 
GO:0005829 CC 1.66e-12 304/1149  5294/29107 D02 cytosol                                  27.0, 157.0, 351.0, 440.0, 526.0, 528.0, 534.0, 570.0, 636.0, 644.0, 673.0, 785.0, 801.0, 891.0, 894.0, 1036.0, 1123.0, 1130.0, 1149.0, 1428.0, 1432.0, 1496.0, 1503.0, 1740.0, 1780.0, 1807.0, 1830.0, 1996.0, 2042.0, 2066.0, 2561.0, 2572.0, 2617.0, 2620.0, 2690.0, 2744.0, 2745.0, 2888.0, 2932.0, 2936.0, 2941.0, 3093.0, 3184.0, 3269.0, 3312.0, 3326.0, 3356.0, 3382.0, 3836.0, 3838.0, 3845.0, 3939.0, 3964.0, 4045.0, 4133.0, 4199.0, 4205.0, 4591.0, 4644.0, 4649.0, 4659.0, 4747.0, 4751.0, 4763.0, 4905.0, 4946.0, 4986.0, 5007.0, 5053.0, 5058.0, 5121.0, 5144.0, 5205.0, 5218.0, 5288.0, 5291.0, 5295.0, 5332.0, 5395.0, 5521.0, 5527.0, 5529.0, 5530.0, 5532.0, 5534.0, 5563.0, 5577.0, 5584.0, 5591.0, 5594.0, 5601.0, 5602.0, 5604.0, 5608.0, 5621.0, 5774.0, 5775.0, 5801.0, 5912.0, 5937.0, 5999.0, 6000.0, 6416.0, 6456.0, 6478.0, 6616.0, 6732.0, 6752.0, 6775.0, 7170.0, 7172.0, 7188.0, 7267.0, 7342.0, 7447.0, 7529.0, 7532.0, 7533.0, 7534.0, 7874.0, 7881.0, 8030.0, 8036.0, 8195.0, 8208.0, 8454.0, 8496.0, 8499.0, 8503.0, 8526.0, 8564.0, 8618.0, 8724.0, 8821.0, 8867.0, 8925.0, 8932.0, 8935.0, 8936.0, 8945.0, 8976.0, 9025.0, 9055.0, 9162.0, 9232.0, 9270.0, 9372.0, 9397.0, 9475.0, 9495.0, 9520.0, 9530.0, 9575.0, 9581.0, 9615.0, 9693.0, 9793.0, 9847.0, 9871.0, 9882.0, 10048.0, 10109.0, 10124.0, 10125.0, 10133.0, 10152.0, 10243.0, 10477.0, 10564.0, 10769.0, 10787.0, 10846.0, 10927.0, 10962.0, 11001.0, 11075.0, 11116.0, 11163.0, 11165.0, 11215.0, 11216.0, 11278.0, 22824.0, 22849.0, 22927.0, 22928.0, 22974.0, 23002.0, 23047.0, 23089.0, 23136.0, 23167.0, 23171.0, 23177.0, 23230.0, 23236.0, 23252.0, 23271.0, 23301.0, 23322.0, 23365.0, 23426.0, 23479.0, 23767.0, 25820.0, 25830.0, 25977.0, 26039.0, 26289.0, 26586.0, 26960.0, 27244.0, 27246.0, 27304.0, 29761.0, 29922.0, 29979.0, 51361.0, 51473.0, 51535.0, 51594.0, 51606.0, 51652.0, 51701.0, 51729.0, 53354.0, 54585.0, 54737.0, 54778.0, 54994.0, 55188.0, 55294.0, 55466.0, 55521.0, 55703.0, 55744.0, 55750.0, 55816.0, 55827.0, 55915.0, 56888.0, 56907.0, 56950.0, 57103.0, 57110.0, 57559.0, 57565.0, 57569.0, 57646.0, 57679.0, 57709.0, 57718.0, 63939.0, 64397.0, 64426.0, 64789.0, 64854.0, 79068.0, 79822.0, 79918.0, 80025.0, 80204.0, 80333.0, 81631.0, 83988.0, 84144.0, 84251.0, 89765.0, 89866.0, 91419.0, 115827.0, 118460.0, 121278.0, 121952.0, 123016.0, 123624.0, 128866.0, 134147.0, 134957.0, 136319.0, 136332.0, 137886.0, 143279.0, 146057.0, 150786.0, 157695.0, 160518.0, 163486.0, 171024.0, 219844.0, 220164.0, 221895.0, 253558.0, 261729.0, 282679.0, 283209.0, 285172.0, 317649.0, 375298.0, 377677.0, 387751.0, 388121.0, 388962.0, 111240474.0 
GO:0045202 CC 1.14e-11 48/1149   403/29107 D03 synapse                                  351.0, 785.0, 1129.0, 1392.0, 1404.0, 2257.0, 2554.0, 2557.0, 2559.0, 2561.0, 2566.0, 2743.0, 2744.0, 3184.0, 3269.0, 3355.0, 3363.0, 3747.0, 3786.0, 4311.0, 4649.0, 4889.0, 6014.0, 6546.0, 6860.0, 8825.0, 9162.0, 9607.0, 9693.0, 10313.0, 22849.0, 22871.0, 23732.0, 26575.0, 29767.0, 51299.0, 56126.0, 56888.0, 57282.0, 57586.0, 79608.0, 85397.0, 118427.0, 253559.0, 341359.0, 345557.0, 375567.0, 402117.0 
GO:0098982 CC 4.08e-11 18/1149    65/29107 D04 GABA-ergic synapse                       490.0, 1008.0, 1012.0, 2066.0, 2554.0, 2557.0, 2561.0, 2566.0, 2596.0, 2743.0, 2982.0, 3751.0, 22865.0, 23236.0, 26045.0, 26059.0, 27020.0, 55752.0 
GO:0098794 CC 4.01e-09 19/1149    94/29107 D02 postsynapse                              814.0, 2554.0, 2557.0, 2559.0, 2566.0, 2891.0, 2932.0, 4208.0, 5534.0, 5621.0, 6546.0, 6616.0, 6809.0, 8936.0, 9118.0, 22871.0, 23236.0, 57282.0, 401190.0 
GO:0043204 CC 1.55e-08 24/1149   158/29107 D02 perikaryon                               116.0, 351.0, 885.0, 1392.0, 1740.0, 1996.0, 2596.0, 3747.0, 3751.0, 3775.0, 4986.0, 5066.0, 5179.0, 5594.0, 5602.0, 6416.0, 6505.0, 6515.0, 7432.0, 7881.0, 8882.0, 23426.0, 57282.0, 85397.0 
GO:0043025 CC 2.76e-08 38/1149   354/29107 D03 neuronal cell body                       659.0, 2044.0, 2045.0, 2690.0, 2823.0, 2891.0, 2893.0, 3326.0, 3356.0, 3781.0, 3800.0, 4133.0, 4311.0, 4345.0, 5179.0, 5563.0, 5577.0, 6456.0, 6478.0, 6505.0, 6546.0, 6715.0, 6860.0, 7399.0, 7804.0, 7976.0, 8882.0, 9378.0, 9693.0, 11075.0, 22876.0, 51218.0, 57282.0, 57565.0, 57679.0, 79608.0, 140767.0, 339479.0 
GO:0016021 CC 7.50e-07 196/1149  3536/29107 D03 integral component of membrane           334.0, 351.0, 526.0, 685.0, 956.0, 1004.0, 1005.0, 1006.0, 1016.0, 1040.0, 1129.0, 1830.0, 1950.0, 2132.0, 2690.0, 3460.0, 3739.0, 3747.0, 3751.0, 3775.0, 3781.0, 3786.0, 4233.0, 4254.0, 4311.0, 4649.0, 4986.0, 5066.0, 5172.0, 5733.0, 5801.0, 6010.0, 6092.0, 6489.0, 6505.0, 6515.0, 6653.0, 6715.0, 6809.0, 7306.0, 7399.0, 7804.0, 7976.0, 8526.0, 8564.0, 8590.0, 8604.0, 8708.0, 8739.0, 8748.0, 8760.0, 9194.0, 9213.0, 9217.0, 9331.0, 9497.0, 9498.0, 9899.0, 9917.0, 10003.0, 10299.0, 10313.0, 10349.0, 10686.0, 10745.0, 10752.0, 10787.0, 22925.0, 22990.0, 23080.0, 23251.0, 23305.0, 23341.0, 23530.0, 23596.0, 23732.0, 24145.0, 26033.0, 27012.0, 27065.0, 27346.0, 29967.0, 50939.0, 51301.0, 51617.0, 51761.0, 53616.0, 54674.0, 54842.0, 54914.0, 54977.0, 55069.0, 56126.0, 57084.0, 57110.0, 57146.0, 57282.0, 57512.0, 57552.0, 57613.0, 57709.0, 59084.0, 63917.0, 64225.0, 65055.0, 79022.0, 79158.0, 79608.0, 79762.0, 79772.0, 79794.0, 79944.0, 80759.0, 83468.0, 84102.0, 84109.0, 84553.0, 84620.0, 84803.0, 84804.0, 84830.0, 84918.0, 91147.0, 91749.0, 92691.0, 92703.0, 112609.0, 114569.0, 114571.0, 114786.0, 114801.0, 117247.0, 120114.0, 130074.0, 130827.0, 133308.0, 137868.0, 140707.0, 140767.0, 145407.0, 145957.0, 147670.0, 151473.0, 151556.0, 151742.0, 152518.0, 152519.0, 153830.0, 160518.0, 160728.0, 163882.0, 165679.0, 168391.0, 168433.0, 195814.0, 200150.0, 200726.0, 201780.0, 203859.0, 204962.0, 221303.0, 221981.0, 222553.0, 253152.0, 253558.0, 253559.0, 253782.0, 256130.0, 282679.0, 283316.0, 283417.0, 285533.0, 285761.0, 286205.0, 337876.0, 341359.0, 341880.0, 343450.0, 347051.0, 347902.0, 349152.0, 375056.0, 387775.0, 388394.0, 388730.0, 399697.0, 399947.0, 400120.0, 401097.0, 441061.0, 613212.0, 642987.0, 728215.0, 730094.0, 100113407.0, 112441426.0 
GO:0099060 CC 1.11e-06  9/1149    29/29107 D07 integral component of postsynaptic specialization membrane 1000.0, 1008.0, 2554.0, 2557.0, 2561.0, 3751.0, 22865.0, 22871.0, 26045.0 
GO:0042734 CC 2.25e-06 12/1149    58/29107 D05 presynaptic membrane                     2572.0, 2898.0, 3747.0, 6616.0, 6857.0, 9378.0, 9498.0, 9699.0, 26059.0, 27020.0, 57528.0, 440279.0 
GO:0005730 CC 4.06e-06 80/1149  1187/29107 D05 nucleolus                                894.0, 2074.0, 3312.0, 3843.0, 4659.0, 4751.0, 4763.0, 4857.0, 5007.0, 5291.0, 5591.0, 5929.0, 7259.0, 7267.0, 8882.0, 9221.0, 9378.0, 9793.0, 10124.0, 10633.0, 10687.0, 10927.0, 11102.0, 11215.0, 22843.0, 22927.0, 23107.0, 23168.0, 27042.0, 27067.0, 29089.0, 51278.0, 51491.0, 53354.0, 54737.0, 55074.0, 55294.0, 55759.0, 56938.0, 57062.0, 64393.0, 64397.0, 79882.0, 80204.0, 80335.0, 81691.0, 84456.0, 91368.0, 118460.0, 140733.0, 219539.0, 285855.0, 338433.0, 375298.0, 767563.0, 767565.0, 767566.0, 767568.0, 767583.0, 767585.0, 767588.0, 767589.0, 767592.0, 767593.0, 767597.0, 767603.0, 767604.0, 767605.0, 767609.0, 767610.0, 767611.0, 767612.0, 100033442.0, 100033453.0, 100033455.0, 100033806.0, 100033812.0, 100033816.0, 100033822.0, 109616970.0 
GO:0030672 CC 5.90e-06 13/1149    74/29107 D08 synaptic vesicle membrane                801.0, 2572.0, 3382.0, 6456.0, 6857.0, 9162.0, 9899.0, 23312.0, 57084.0, 79772.0, 132204.0, 133308.0, 440279.0 
GO:0098688 CC 8.54e-06  6/1149    14/29107 D05 parallel fiber to Purkinje cell synapse  3760.0, 5332.0, 5534.0, 8867.0, 27255.0, 440279.0 
GO:0008076 CC 9.28e-06 13/1149    77/29107 D07 voltage-gated potassium channel complex  801.0, 3739.0, 3747.0, 3751.0, 3760.0, 3775.0, 3786.0, 7881.0, 10242.0, 27012.0, 57628.0, 80333.0, 126755.0 
GO:0032279 CC 1.17e-05  4/1149     5/29107 D05 asymmetric synapse                       2891.0, 6505.0, 9498.0, 10564.0 
GO:0043197 CC 1.48e-05 19/1149   157/29107 D06 dendritic spine                          351.0, 2823.0, 2891.0, 2893.0, 3739.0, 3751.0, 3781.0, 5530.0, 5577.0, 6505.0, 6546.0, 8499.0, 9162.0, 9495.0, 10152.0, 10564.0, 22871.0, 55752.0, 57679.0 
GO:0048786 CC 1.64e-05  9/1149    39/29107 D02 presynaptic active zone                  351.0, 2571.0, 2983.0, 7976.0, 8496.0, 8499.0, 9699.0, 26059.0, 440279.0 
GO:0016342 CC 2.02e-05  8/1149    31/29107 D04 catenin complex                          1000.0, 1004.0, 1005.0, 1006.0, 1008.0, 1012.0, 1016.0, 1496.0 
GO:0014069 CC 4.96e-05 24/1149   247/29107 D04 postsynaptic density                     659.0, 1000.0, 1740.0, 2596.0, 2891.0, 3751.0, 3836.0, 4905.0, 5332.0, 5594.0, 5621.0, 6546.0, 7804.0, 9162.0, 9201.0, 9495.0, 10243.0, 10486.0, 22849.0, 22871.0, 23362.0, 23426.0, 57679.0, 81832.0 
GO:0009898 CC 5.12e-05 10/1149    55/29107 D04 cytoplasmic side of plasma membrane      490.0, 785.0, 3815.0, 5530.0, 5774.0, 5775.0, 7188.0, 9495.0, 128866.0, 401474.0 
GO:0005794 CC 5.94e-05 65/1149   988/29107 D05 Golgi apparatus                          351.0, 403.0, 636.0, 688.0, 844.0, 2132.0, 3382.0, 4905.0, 5007.0, 5205.0, 5325.0, 5527.0, 5563.0, 5594.0, 5604.0, 5621.0, 6010.0, 6653.0, 6857.0, 7267.0, 8925.0, 9213.0, 9217.0, 9331.0, 9397.0, 9581.0, 9583.0, 9910.0, 9917.0, 10125.0, 10133.0, 10313.0, 10564.0, 10947.0, 11075.0, 22871.0, 22927.0, 23042.0, 23230.0, 23271.0, 23531.0, 23760.0, 51280.0, 51535.0, 51617.0, 51761.0, 55294.0, 57613.0, 63917.0, 63967.0, 79158.0, 79925.0, 83468.0, 84912.0, 90411.0, 118427.0, 130026.0, 132299.0, 137886.0, 150786.0, 168391.0, 168433.0, 200407.0, 375298.0, 730094.0 
GO:0005634 CC 6.27e-05 265/1149  5371/29107 D05 nucleus                                  334.0, 403.0, 673.0, 801.0, 814.0, 891.0, 894.0, 1149.0, 1432.0, 1496.0, 1602.0, 1662.0, 1780.0, 1859.0, 2066.0, 2074.0, 2255.0, 2257.0, 2259.0, 2690.0, 2745.0, 2794.0, 2932.0, 2971.0, 3093.0, 3131.0, 3184.0, 3312.0, 3326.0, 3419.0, 3622.0, 3836.0, 3838.0, 3843.0, 3939.0, 4205.0, 4208.0, 4704.0, 4751.0, 4763.0, 4857.0, 4946.0, 5121.0, 5144.0, 5178.0, 5218.0, 5291.0, 5295.0, 5332.0, 5395.0, 5527.0, 5529.0, 5563.0, 5569.0, 5584.0, 5591.0, 5594.0, 5601.0, 5602.0, 5604.0, 5621.0, 5929.0, 5937.0, 5991.0, 5999.0, 6014.0, 6096.0, 6416.0, 6732.0, 6832.0, 6894.0, 7158.0, 7259.0, 7267.0, 7325.0, 7342.0, 7529.0, 7534.0, 7582.0, 7644.0, 7710.0, 7738.0, 7874.0, 8036.0, 8187.0, 8195.0, 8208.0, 8317.0, 8554.0, 8848.0, 8882.0, 8932.0, 8976.0, 9025.0, 9055.0, 9162.0, 9232.0, 9270.0, 9475.0, 9520.0, 9530.0, 9575.0, 9581.0, 9690.0, 9734.0, 9760.0, 9805.0, 9831.0, 9837.0, 9874.0, 9891.0, 9910.0, 10000.0, 10048.0, 10109.0, 10124.0, 10133.0, 10152.0, 10231.0, 10363.0, 10477.0, 10499.0, 10656.0, 10769.0, 10927.0, 10983.0, 11116.0, 11163.0, 11165.0, 22824.0, 22843.0, 22849.0, 22887.0, 22927.0, 22974.0, 23028.0, 23047.0, 23077.0, 23236.0, 23479.0, 25820.0, 25874.0, 26039.0, 26278.0, 26575.0, 27065.0, 27098.0, 27244.0, 27300.0, 27319.0, 29028.0, 29087.0, 29089.0, 29118.0, 29761.0, 29942.0, 51218.0, 51278.0, 51322.0, 51646.0, 51701.0, 51729.0, 53354.0, 54715.0, 54737.0, 54778.0, 54845.0, 54861.0, 54994.0, 55074.0, 55206.0, 55294.0, 55342.0, 55777.0, 55827.0, 55915.0, 56160.0, 56256.0, 56897.0, 56938.0, 56950.0, 57103.0, 57110.0, 57325.0, 57343.0, 57460.0, 57604.0, 57646.0, 57679.0, 63934.0, 63967.0, 63974.0, 64426.0, 64789.0, 64854.0, 79000.0, 79068.0, 79698.0, 79750.0, 79882.0, 79918.0, 79960.0, 79986.0, 80025.0, 80034.0, 80063.0, 80204.0, 81691.0, 84250.0, 84456.0, 84524.0, 84525.0, 84684.0, 84897.0, 84911.0, 84959.0, 85397.0, 85453.0, 85460.0, 89765.0, 93986.0, 114821.0, 117178.0, 121053.0, 123036.0, 128866.0, 134353.0, 134728.0, 136319.0, 137392.0, 137886.0, 138046.0, 140733.0, 146057.0, 147947.0, 150572.0, 152006.0, 152518.0, 157695.0, 158399.0, 162655.0, 171024.0, 195814.0, 219844.0, 220202.0, 221336.0, 221895.0, 256309.0, 259217.0, 260425.0, 283078.0, 283385.0, 283417.0, 284306.0, 286205.0, 338811.0, 340120.0, 344787.0, 347902.0, 353088.0, 353355.0, 387751.0, 401190.0, 642273.0, 644168.0 
GO:0043198 CC 6.49e-05  8/1149    36/29107 D02 dendritic shaft                          351.0, 3356.0, 4133.0, 4905.0, 5577.0, 6505.0, 6546.0, 22871.0 
GO:0070852 CC 7.68e-05  4/1149     7/29107 D05 cell body fiber                          3356.0, 5179.0, 6715.0, 26278.0 
GO:0099059 CC 9.38e-05  5/1149    13/29107 D07 integral component of presynaptic active zone membrane 490.0, 1000.0, 1008.0, 2823.0, 27020.0 
GO:0099061 CC 9.43e-05  9/1149    48/29107 D08 integral component of postsynaptic density membrane 2045.0, 2066.0, 22865.0, 25945.0, 26045.0, 27020.0, 53616.0, 81832.0, 347731.0 
GO:0061202 CC 1.49e-04  4/1149     8/29107 D08 clathrin-sculpted gamma-aminobutyric acid transport vesicle membrane 2571.0, 2572.0, 3312.0, 6857.0 
GO:0031305 CC 1.72e-04  8/1149    41/29107 D06 integral component of mitochondrial inner membrane 25874.0, 55744.0, 55750.0, 63933.0, 79944.0, 90550.0, 94081.0, 100287932.0 
GO:0060076 CC 2.07e-04  7/1149    32/29107 D04 excitatory synapse                       2891.0, 6857.0, 9495.0, 22871.0, 26045.0, 57084.0, 81832.0 
GO:0043195 CC 2.09e-04  9/1149    53/29107 D03 terminal bouton                          116.0, 885.0, 3312.0, 3747.0, 5621.0, 7399.0, 8867.0, 9498.0, 440279.0 
GO:0043231 CC 2.10e-04 56/1149   846/29107 D04 intracellular membrane-bounded organelle 490.0, 526.0, 673.0, 688.0, 2888.0, 3382.0, 3775.0, 4208.0, 4857.0, 5007.0, 5291.0, 5325.0, 5621.0, 6478.0, 9372.0, 9575.0, 9871.0, 9896.0, 10349.0, 10564.0, 11154.0, 22876.0, 22891.0, 23007.0, 23042.0, 23077.0, 23534.0, 30001.0, 51491.0, 51729.0, 55711.0, 55750.0, 57586.0, 57709.0, 79068.0, 79442.0, 79608.0, 81631.0, 81796.0, 83891.0, 85403.0, 89866.0, 91419.0, 93664.0, 114134.0, 117247.0, 157695.0, 160851.0, 163486.0, 163882.0, 171024.0, 252969.0, 375056.0, 377677.0, 400120.0, 111240474.0 
GO:0032280 CC 2.38e-04  3/1149     4/29107 D05 symmetric synapse                        5179.0, 9498.0, 10564.0 
GO:0098685 CC 2.38e-04 11/1149    78/29107 D04 Schaffer collateral - CA1 synapse        2045.0, 4747.0, 5530.0, 5534.0, 5584.0, 6456.0, 6809.0, 9118.0, 26045.0, 27020.0, 134957.0 
GO:0098686 CC 2.54e-04  7/1149    33/29107 D05 hippocampal mossy fiber to CA3 synapse   2045.0, 6456.0, 6857.0, 7534.0, 25945.0, 26045.0, 134957.0 
GO:0032839 CC 2.54e-04  7/1149    33/29107 D06 dendrite cytoplasm                       3800.0, 4133.0, 5594.0, 6416.0, 7881.0, 8936.0, 79882.0 
GO:0034704 CC 2.73e-04  6/1149    24/29107 D06 calcium channel complex                  801.0, 5144.0, 6262.0, 9472.0, 10367.0, 90550.0 
GO:0043679 CC 3.21e-04  9/1149    56/29107 D03 axon terminus                            1006.0, 2571.0, 4986.0, 5179.0, 6505.0, 6546.0, 9498.0, 23767.0, 57282.0 
GO:0030285 CC 3.74e-04  7/1149    35/29107 D05 integral component of synaptic vesicle membrane 490.0, 534.0, 4986.0, 6857.0, 6860.0, 57084.0, 132204.0 
GO:0032433 CC 3.95e-04  5/1149    17/29107 D02 filopodium tip                           3093.0, 4644.0, 7976.0, 10152.0, 22871.0 
GO:0005955 CC 5.78e-04  3/1149     5/29107 D06 calcineurin complex                      5530.0, 5532.0, 5534.0 
GO:1902711 CC 6.95e-04  5/1149    19/29107 D04 GABA-A receptor complex                  2554.0, 2557.0, 2559.0, 2561.0, 2566.0 
GO:0032590 CC 8.13e-04  6/1149    29/29107 D06 dendrite membrane                        2554.0, 2557.0, 2559.0, 2566.0, 3747.0, 9495.0 
GO:0097060 CC 9.82e-04  6/1149    30/29107 D04 synaptic membrane                        1006.0, 3775.0, 8867.0, 9162.0, 10243.0, 23767.0 
GO:0000922 CC 1.08e-03 13/1149   122/29107 D02 spindle pole                             801.0, 891.0, 1432.0, 1780.0, 4751.0, 9055.0, 9793.0, 10769.0, 22974.0, 26586.0, 79000.0, 84984.0, 642273.0 
GO:0030659 CC 1.08e-03 13/1149   122/29107 D05 cytoplasmic vesicle membrane             2554.0, 2561.0, 2566.0, 3460.0, 6262.0, 9847.0, 10947.0, 51617.0, 56907.0, 91147.0, 93664.0, 282679.0, 441061.0 
GO:1990635 CC 1.12e-03  3/1149     6/29107 D06 proximal dendrite                        4133.0, 6505.0, 7881.0 
GO:0045211 CC 1.23e-03 14/1149   139/29107 D05 postsynaptic membrane                    1129.0, 2066.0, 2559.0, 2566.0, 2743.0, 2893.0, 2897.0, 2898.0, 3747.0, 3751.0, 10243.0, 23426.0, 27065.0, 57528.0 
GO:0150002 CC 1.56e-03  2/1149     2/29107 D06 distal dendrite                          4133.0, 6505.0 
GO:0008074 CC 1.56e-03  2/1149     2/29107 D02 guanylate cyclase complex, soluble       2982.0, 2983.0 
GO:0099013 CC 1.56e-03  2/1149     2/29107 D08 neuronal dense core vesicle lumen        5179.0, 23230.0 
GO:0005515 MF 8.28e-23 653/1149 12418/29107 D02 protein binding                          27.0, 56.0, 92.0, 116.0, 157.0, 291.0, 334.0, 351.0, 384.0, 403.0, 440.0, 490.0, 526.0, 528.0, 534.0, 570.0, 627.0, 636.0, 644.0, 659.0, 673.0, 685.0, 688.0, 785.0, 801.0, 844.0, 885.0, 891.0, 894.0, 956.0, 1000.0, 1012.0, 1040.0, 1114.0, 1123.0, 1130.0, 1159.0, 1392.0, 1428.0, 1432.0, 1496.0, 1503.0, 1602.0, 1740.0, 1780.0, 1807.0, 1859.0, 1950.0, 1993.0, 2029.0, 2042.0, 2045.0, 2066.0, 2074.0, 2104.0, 2132.0, 2255.0, 2257.0, 2259.0, 2566.0, 2571.0, 2572.0, 2596.0, 2617.0, 2690.0, 2743.0, 2744.0, 2745.0, 2823.0, 2834.0, 2888.0, 2891.0, 2932.0, 2941.0, 2977.0, 2982.0, 2983.0, 3093.0, 3131.0, 3184.0, 3312.0, 3326.0, 3356.0, 3363.0, 3382.0, 3419.0, 3460.0, 3479.0, 3622.0, 3739.0, 3751.0, 3760.0, 3775.0, 3781.0, 3786.0, 3800.0, 3815.0, 3836.0, 3838.0, 3843.0, 3845.0, 3939.0, 3964.0, 4045.0, 4133.0, 4139.0, 4142.0, 4205.0, 4208.0, 4216.0, 4233.0, 4254.0, 4311.0, 4345.0, 4591.0, 4644.0, 4649.0, 4659.0, 4704.0, 4711.0, 4745.0, 4747.0, 4751.0, 4753.0, 4763.0, 4857.0, 4883.0, 4885.0, 4886.0, 4887.0, 4897.0, 4905.0, 4946.0, 4986.0, 5007.0, 5058.0, 5066.0, 5121.0, 5144.0, 5205.0, 5218.0, 5291.0, 5295.0, 5325.0, 5332.0, 5395.0, 5521.0, 5527.0, 5529.0, 5530.0, 5532.0, 5534.0, 5563.0, 5569.0, 5577.0, 5584.0, 5591.0, 5594.0, 5601.0, 5602.0, 5604.0, 5608.0, 5621.0, 5746.0, 5774.0, 5775.0, 5793.0, 5801.0, 5874.0, 5899.0, 5912.0, 5929.0, 5937.0, 5991.0, 6010.0, 6014.0, 6092.0, 6096.0, 6098.0, 6252.0, 6262.0, 6326.0, 6416.0, 6456.0, 6478.0, 6489.0, 6505.0, 6515.0, 6546.0, 6616.0, 6653.0, 6732.0, 6752.0, 6775.0, 6785.0, 6809.0, 6832.0, 6857.0, 6860.0, 7158.0, 7170.0, 7172.0, 7182.0, 7188.0, 7222.0, 7267.0, 7286.0, 7306.0, 7325.0, 7342.0, 7399.0, 7432.0, 7447.0, 7529.0, 7532.0, 7533.0, 7534.0, 7582.0, 7693.0, 7804.0, 7874.0, 7976.0, 8030.0, 8036.0, 8187.0, 8195.0, 8208.0, 8317.0, 8454.0, 8496.0, 8499.0, 8503.0, 8543.0, 8554.0, 8604.0, 8618.0, 8724.0, 8739.0, 8745.0, 8760.0, 8821.0, 8825.0, 8848.0, 8882.0, 8932.0, 8935.0, 8936.0, 8945.0, 8976.0, 9025.0, 9055.0, 9118.0, 9162.0, 9175.0, 9194.0, 9211.0, 9217.0, 9221.0, 9232.0, 9270.0, 9308.0, 9329.0, 9372.0, 9378.0, 9397.0, 9472.0, 9475.0, 9495.0, 9497.0, 9515.0, 9530.0, 9575.0, 9607.0, 9690.0, 9693.0, 9699.0, 9734.0, 9747.0, 9760.0, 9793.0, 9805.0, 9831.0, 9871.0, 9874.0, 9882.0, 9891.0, 9896.0, 9899.0, 9917.0, 10000.0, 10003.0, 10048.0, 10098.0, 10102.0, 10109.0, 10124.0, 10133.0, 10152.0, 10154.0, 10242.0, 10243.0, 10299.0, 10313.0, 10363.0, 10367.0, 10477.0, 10486.0, 10499.0, 10564.0, 10631.0, 10656.0, 10686.0, 10687.0, 10692.0, 10769.0, 10787.0, 10927.0, 10962.0, 10983.0, 11022.0, 11075.0, 11102.0, 11116.0, 11163.0, 11165.0, 11215.0, 11216.0, 11278.0, 22843.0, 22849.0, 22865.0, 22876.0, 22887.0, 22891.0, 22911.0, 22927.0, 22949.0, 22974.0, 23002.0, 23008.0, 23028.0, 23047.0, 23077.0, 23089.0, 23107.0, 23136.0, 23158.0, 23168.0, 23177.0, 23228.0, 23230.0, 23236.0, 23251.0, 23252.0, 23271.0, 23322.0, 23365.0, 23426.0, 23479.0, 23507.0, 23531.0, 23534.0, 23594.0, 23596.0, 23760.0, 23767.0, 24145.0, 25820.0, 25827.0, 25830.0, 25874.0, 25927.0, 25945.0, 25977.0, 26034.0, 26039.0, 26045.0, 26059.0, 26094.0, 26146.0, 26575.0, 27020.0, 27042.0, 27065.0, 27067.0, 27123.0, 27244.0, 27246.0, 27300.0, 27304.0, 27346.0, 28969.0, 29028.0, 29089.0, 29106.0, 29118.0, 29761.0, 29767.0, 29922.0, 29967.0, 29979.0, 30001.0, 51108.0, 51141.0, 51204.0, 51218.0, 51278.0, 51280.0, 51322.0, 51361.0, 51473.0, 51535.0, 51606.0, 51617.0, 51646.0, 51652.0, 51678.0, 51701.0, 51729.0, 51761.0, 53616.0, 54331.0, 54557.0, 54585.0, 54704.0, 54715.0, 54737.0, 54749.0, 54765.0, 54769.0, 54778.0, 54842.0, 54845.0, 54914.0, 54994.0, 55030.0, 55039.0, 55069.0, 55294.0, 55328.0, 55342.0, 55466.0, 55471.0, 55521.0, 55750.0, 55752.0, 55759.0, 55779.0, 55827.0, 55885.0, 55915.0, 56124.0, 56160.0, 56256.0, 56675.0, 56897.0, 56907.0, 56950.0, 57103.0, 57110.0, 57146.0, 57148.0, 57182.0, 57325.0, 57343.0, 57403.0, 57460.0, 57520.0, 57528.0, 57559.0, 57646.0, 57679.0, 57687.0, 57709.0, 57718.0, 57728.0, 59274.0, 59277.0, 59350.0, 63908.0, 63926.0, 63933.0, 63934.0, 63939.0, 63967.0, 64225.0, 64240.0, 64327.0, 64393.0, 64426.0, 64756.0, 64854.0, 65055.0, 65260.0, 65997.0, 79000.0, 79022.0, 79071.0, 79158.0, 79698.0, 79794.0, 79882.0, 79918.0, 79960.0, 79986.0, 80204.0, 80323.0, 80328.0, 80333.0, 80335.0, 81631.0, 81873.0, 83851.0, 83988.0, 84102.0, 84109.0, 84250.0, 84251.0, 84280.0, 84311.0, 84332.0, 84456.0, 84524.0, 84525.0, 84708.0, 84830.0, 84897.0, 84908.0, 84912.0, 84959.0, 84984.0, 85397.0, 85403.0, 85453.0, 89765.0, 89866.0, 90411.0, 90550.0, 91147.0, 91368.0, 91419.0, 91749.0, 92703.0, 93986.0, 94081.0, 112609.0, 112611.0, 114134.0, 114569.0, 114801.0, 115827.0, 117178.0, 117247.0, 118427.0, 121053.0, 121268.0, 123016.0, 125113.0, 127703.0, 128866.0, 128977.0, 130026.0, 130827.0, 131566.0, 132204.0, 133308.0, 134353.0, 134728.0, 134829.0, 136332.0, 137392.0, 137886.0, 138046.0, 140707.0, 140767.0, 143098.0, 144402.0, 145389.0, 145773.0, 145957.0, 146057.0, 147339.0, 147463.0, 150572.0, 151230.0, 151963.0, 152006.0, 154313.0, 154865.0, 157807.0, 158219.0, 160760.0, 163882.0, 164781.0, 165679.0, 166379.0, 167555.0, 171024.0, 195814.0, 200132.0, 201780.0, 203111.0, 204962.0, 219844.0, 220164.0, 220202.0, 221895.0, 221981.0, 222484.0, 222553.0, 252969.0, 253152.0, 253558.0, 253782.0, 254170.0, 256309.0, 257194.0, 257236.0, 259217.0, 260425.0, 283385.0, 283578.0, 284306.0, 285172.0, 285533.0, 285600.0, 285855.0, 286205.0, 340156.0, 340419.0, 344787.0, 345079.0, 345557.0, 347902.0, 348980.0, 375056.0, 375567.0, 377677.0, 388121.0, 388272.0, 388962.0, 399947.0, 400120.0, 401474.0, 402117.0, 552889.0, 613212.0, 642273.0, 642597.0, 729475.0, 100113407.0, 100287932.0, 111240474.0 
GO:0005524 MF 4.84e-09 104/1149  1458/29107 D08 ATP binding                              27.0, 92.0, 157.0, 440.0, 490.0, 526.0, 659.0, 673.0, 814.0, 956.0, 1159.0, 1432.0, 1503.0, 1662.0, 1767.0, 1768.0, 1859.0, 2042.0, 2044.0, 2045.0, 2066.0, 2074.0, 2617.0, 2932.0, 3093.0, 3312.0, 3326.0, 3800.0, 3815.0, 4139.0, 4216.0, 4233.0, 4644.0, 4649.0, 4751.0, 4905.0, 5058.0, 5205.0, 5218.0, 5288.0, 5291.0, 5395.0, 5563.0, 5584.0, 5591.0, 5594.0, 5601.0, 5602.0, 5604.0, 5608.0, 6098.0, 6416.0, 6732.0, 6832.0, 7325.0, 8195.0, 8317.0, 8526.0, 9162.0, 9175.0, 9201.0, 9221.0, 9475.0, 9874.0, 9891.0, 9917.0, 10000.0, 10243.0, 10349.0, 10477.0, 10769.0, 11001.0, 22824.0, 22928.0, 23305.0, 25778.0, 26289.0, 27304.0, 29028.0, 29089.0, 29118.0, 29922.0, 51701.0, 51761.0, 53354.0, 54861.0, 55466.0, 55750.0, 55915.0, 56897.0, 57062.0, 57180.0, 64240.0, 80025.0, 127602.0, 136332.0, 146057.0, 152110.0, 160851.0, 166379.0, 259217.0, 260425.0, 340156.0, 343450.0 
GO:0044325 MF 2.84e-07 20/1149   133/29107 D03 transmembrane transporter binding        801.0, 2257.0, 3326.0, 3747.0, 5144.0, 5621.0, 6262.0, 6546.0, 7533.0, 7534.0, 7881.0, 9472.0, 9699.0, 9747.0, 23171.0, 24145.0, 27020.0, 27133.0, 57628.0, 126755.0 
GO:0005509 MF 1.02e-06 56/1149   704/29107 D05 calcium ion binding                      673.0, 801.0, 844.0, 1000.0, 1004.0, 1005.0, 1006.0, 1008.0, 1012.0, 1016.0, 1830.0, 1950.0, 4745.0, 4753.0, 5066.0, 5121.0, 5332.0, 5357.0, 5530.0, 5532.0, 5534.0, 5621.0, 6262.0, 6546.0, 6857.0, 6860.0, 7092.0, 7447.0, 7804.0, 8604.0, 9378.0, 9693.0, 9847.0, 10125.0, 10367.0, 23007.0, 23158.0, 23236.0, 54749.0, 56124.0, 56126.0, 56138.0, 56142.0, 57575.0, 57586.0, 63926.0, 79158.0, 79772.0, 80333.0, 83988.0, 84455.0, 90411.0, 120114.0, 341359.0, 440279.0, 100130771.0 
GO:0106310 MF 3.11e-06 34/1149   359/29107 D06 protein serine kinase activity           673.0, 814.0, 1432.0, 1859.0, 2932.0, 4139.0, 4216.0, 4751.0, 5058.0, 5218.0, 5563.0, 5584.0, 5591.0, 5594.0, 5601.0, 5602.0, 5604.0, 5608.0, 6416.0, 6732.0, 8317.0, 9175.0, 9201.0, 9475.0, 9874.0, 9891.0, 10000.0, 10769.0, 25778.0, 51701.0, 54861.0, 146057.0, 152110.0, 340156.0 
GO:0004708 MF 3.18e-06  7/1149    18/29107 D07 MAP kinase kinase activity               673.0, 1432.0, 5594.0, 5602.0, 5604.0, 5608.0, 6416.0 
GO:0004983 MF 4.82e-06  5/1149     8/29107 D07 neuropeptide Y receptor activity         2834.0, 4886.0, 4887.0, 4889.0, 84109.0 
GO:0019904 MF 1.53e-05 25/1149   245/29107 D03 protein domain specific binding          801.0, 3382.0, 3781.0, 4747.0, 5007.0, 5534.0, 5577.0, 5591.0, 5874.0, 5912.0, 7529.0, 7532.0, 7533.0, 7534.0, 7881.0, 8554.0, 8932.0, 9221.0, 9372.0, 10499.0, 10656.0, 23177.0, 117178.0, 130026.0, 143098.0 
GO:0005516 MF 1.64e-05 22/1149   201/29107 D03 calmodulin binding                       490.0, 814.0, 2596.0, 3781.0, 3786.0, 4133.0, 4644.0, 5121.0, 5530.0, 5532.0, 5534.0, 5999.0, 6014.0, 6262.0, 6546.0, 6857.0, 9495.0, 23236.0, 23271.0, 25827.0, 27133.0, 440279.0 
GO:0004674 MF 2.31e-05 29/1149   312/29107 D06 protein serine/threonine kinase activity 92.0, 659.0, 673.0, 1432.0, 1859.0, 2932.0, 4139.0, 4751.0, 5058.0, 5563.0, 5584.0, 5591.0, 5594.0, 5601.0, 5602.0, 5604.0, 5608.0, 6732.0, 8317.0, 9175.0, 9475.0, 9874.0, 9891.0, 10000.0, 10769.0, 51701.0, 54861.0, 146057.0, 152110.0 
GO:1904315 MF 2.60e-05  8/1149    32/29107 D10 transmitter-gated ion channel activity involved in regulation of postsynaptic membrane potential 2554.0, 2557.0, 2559.0, 2561.0, 2566.0, 2743.0, 2897.0, 2898.0 
GO:0022857 MF 3.17e-05 13/1149    86/29107 D02 transmembrane transporter activity       8604.0, 9497.0, 9498.0, 9899.0, 57084.0, 57282.0, 84804.0, 84912.0, 94081.0, 204962.0, 222553.0, 341880.0, 387775.0 
GO:0005237 MF 3.60e-05  5/1149    11/29107 D09 inhibitory extracellular ligand-gated ion channel activity 2554.0, 2557.0, 2559.0, 2561.0, 2566.0 
GO:0005249 MF 8.21e-05 10/1149    58/29107 D09 voltage-gated potassium channel activity 3739.0, 3747.0, 3751.0, 3786.0, 6616.0, 7881.0, 27012.0, 27133.0, 126755.0, 348980.0 
GO:0022851 MF 9.38e-05  5/1149    13/29107 D10 GABA-gated chloride ion channel activity 2554.0, 2557.0, 2559.0, 2561.0, 2566.0 
GO:0004672 MF 9.52e-05 21/1149   210/29107 D05 protein kinase activity                  27.0, 157.0, 673.0, 1859.0, 2932.0, 4751.0, 5058.0, 5563.0, 5584.0, 5591.0, 5604.0, 6416.0, 6732.0, 8317.0, 9175.0, 9201.0, 10000.0, 23531.0, 51701.0, 146057.0, 152110.0 
GO:0004707 MF 1.41e-04  5/1149    14/29107 D07 MAP kinase activity                      1432.0, 5594.0, 5601.0, 5602.0, 51701.0 
GO:0042277 MF 1.47e-04 10/1149    62/29107 D03 peptide binding                          2845.0, 3326.0, 4142.0, 4311.0, 4883.0, 4986.0, 6752.0, 9520.0, 29953.0, 57486.0 
GO:0017075 MF 1.62e-04  6/1149    22/29107 D05 syntaxin-1 binding                       4905.0, 6616.0, 6857.0, 6860.0, 134957.0, 440279.0 
GO:0004984 MF 3.25e-06  1/1149   399/29107 D04 olfactory receptor activity              8590.0 
```
