## Supplementary material for "Transcriptional and genetic sex differences for schizophrenia across the dorsolateral prefrontal cortex, hippocampus, and caudate nucleus": Data S4: GO_analysis_module_black.txt

```
GO:0048168 BP 2.31e-10   8/527    17/29107 D08 regulation of neuronal synaptic plasticity 815.0, 1627.0, 2048.0, 23154.0, 23237.0, 26012.0, 57338.0, 93650.0 
GO:0007612 BP 7.89e-09  11/527    59/29107 D06 learning                                 1141.0, 1742.0, 2048.0, 6543.0, 7054.0, 22941.0, 23237.0, 57338.0, 84502.0, 84687.0, 85358.0 
GO:0007411 BP 3.94e-07  15/527   166/29107 D04 axon guidance                            1400.0, 2048.0, 2909.0, 5818.0, 6585.0, 6586.0, 7204.0, 8851.0, 8997.0, 9355.0, 10501.0, 10505.0, 54437.0, 90249.0, 128434.0 
GO:0060999 BP 2.00e-06   6/527    22/29107 D05 positive regulation of dendritic spine development 375.0, 8536.0, 23613.0, 50944.0, 85358.0, 100132074.0 
GO:0007399 BP 2.40e-06  20/527   325/29107 D04 nervous system development               321.0, 1128.0, 1400.0, 1742.0, 2048.0, 3785.0, 4062.0, 5097.0, 8536.0, 8997.0, 9253.0, 9362.0, 10505.0, 10677.0, 10814.0, 51195.0, 56130.0, 56132.0, 57118.0, 64207.0 
GO:0071625 BP 7.07e-06   5/527    16/29107 D02 vocalization behavior                    1620.0, 1742.0, 22941.0, 50944.0, 85358.0 
GO:0031915 BP 1.25e-05   4/527     9/29107 D08 positive regulation of synaptic plasticity 1627.0, 2048.0, 10814.0, 54434.0 
GO:0060997 BP 1.35e-05   5/527    18/29107 D09 dendritic spine morphogenesis            1742.0, 2048.0, 23237.0, 50944.0, 85358.0 
GO:0098974 BP 3.17e-05   4/527    11/29107 D07 postsynaptic actin cytoskeleton organization 60.0, 375.0, 1627.0, 9722.0 
GO:0014069 CC 2.30e-16  30/527   247/29107 D04 postsynaptic density                     375.0, 409.0, 815.0, 1627.0, 1742.0, 5170.0, 5582.0, 6543.0, 7732.0, 8440.0, 8525.0, 8536.0, 8831.0, 8851.0, 9912.0, 10505.0, 11346.0, 22941.0, 23373.0, 23413.0, 26012.0, 28964.0, 50488.0, 50944.0, 58512.0, 64506.0, 84687.0, 85358.0, 388135.0, 729956.0 
GO:0030425 CC 3.17e-15  37/527   422/29107 D05 dendrite                                 1128.0, 1132.0, 1620.0, 1627.0, 2048.0, 2901.0, 3064.0, 3770.0, 5518.0, 5582.0, 5818.0, 5914.0, 6543.0, 7054.0, 7070.0, 8851.0, 9362.0, 9912.0, 10505.0, 10814.0, 23154.0, 23373.0, 23413.0, 26012.0, 50488.0, 50944.0, 55361.0, 57451.0, 64506.0, 66004.0, 80758.0, 84687.0, 114088.0, 114783.0, 118813.0, 126129.0, 349667.0 
GO:0005886 CC 4.90e-14 149/527  4500/29107 D03 plasma membrane                          60.0, 246.0, 314.0, 321.0, 375.0, 409.0, 478.0, 540.0, 576.0, 747.0, 752.0, 777.0, 808.0, 955.0, 1128.0, 1132.0, 1141.0, 1453.0, 1606.0, 1627.0, 1729.0, 1742.0, 1804.0, 1952.0, 2023.0, 2048.0, 2161.0, 2583.0, 2901.0, 2909.0, 3748.0, 3770.0, 3780.0, 3785.0, 4061.0, 4062.0, 4185.0, 4284.0, 4326.0, 4771.0, 5097.0, 5170.0, 5582.0, 5798.0, 5818.0, 6263.0, 6376.0, 6541.0, 6543.0, 6553.0, 6559.0, 6580.0, 6754.0, 6861.0, 6865.0, 7070.0, 7087.0, 7275.0, 7287.0, 7781.0, 8394.0, 8437.0, 8447.0, 8514.0, 8525.0, 8567.0, 8718.0, 8775.0, 8831.0, 8851.0, 8907.0, 9362.0, 9479.0, 9610.0, 9761.0, 10076.0, 10126.0, 10267.0, 10458.0, 10505.0, 10900.0, 22839.0, 22941.0, 22979.0, 23025.0, 23214.0, 23237.0, 23368.0, 23373.0, 23413.0, 23504.0, 26011.0, 26012.0, 27124.0, 27239.0, 30815.0, 30837.0, 50855.0, 50944.0, 54434.0, 54997.0, 55361.0, 55362.0, 55959.0, 57030.0, 57338.0, 57449.0, 57451.0, 57476.0, 57670.0, 57863.0, 58512.0, 58513.0, 66004.0, 79012.0, 79465.0, 79720.0, 80758.0, 81618.0, 81693.0, 83999.0, 84063.0, 84502.0, 84628.0, 84687.0, 85455.0, 85456.0, 90249.0, 90668.0, 91433.0, 91608.0, 114804.0, 120776.0, 128434.0, 130612.0, 134111.0, 145567.0, 146206.0, 146760.0, 151056.0, 196051.0, 221061.0, 255057.0, 283455.0, 338755.0, 349667.0, 376267.0, 387509.0, 400451.0 
GO:0043005 CC 1.76e-13  31/527   338/29107 D04 neuron projection                        375.0, 815.0, 1141.0, 1453.0, 1742.0, 2048.0, 3780.0, 4771.0, 6376.0, 6754.0, 7054.0, 7732.0, 7781.0, 8851.0, 8911.0, 8912.0, 9751.0, 10677.0, 22941.0, 23025.0, 26011.0, 26012.0, 26999.0, 50944.0, 55361.0, 55964.0, 57030.0, 57451.0, 64506.0, 85358.0, 349667.0 
GO:0098978 CC 3.63e-12  29/527   332/29107 D04 glutamatergic synapse                    60.0, 375.0, 613.0, 1128.0, 1627.0, 1742.0, 2048.0, 2901.0, 7781.0, 8525.0, 8536.0, 8775.0, 8831.0, 9722.0, 9912.0, 10458.0, 10814.0, 22839.0, 23237.0, 23373.0, 23413.0, 50944.0, 58512.0, 79012.0, 80758.0, 80863.0, 84628.0, 126129.0, 347730.0 
GO:0043204 CC 1.10e-11  20/527   158/29107 D02 perikaryon                               460.0, 1400.0, 2901.0, 3748.0, 5170.0, 5798.0, 6543.0, 7054.0, 7732.0, 8851.0, 9362.0, 10505.0, 10814.0, 11346.0, 23109.0, 23154.0, 26012.0, 55361.0, 146760.0, 349667.0 
GO:0045202 CC 1.69e-09  28/527   403/29107 D03 synapse                                  60.0, 478.0, 777.0, 1128.0, 1132.0, 1141.0, 1742.0, 3780.0, 3785.0, 4061.0, 4062.0, 5798.0, 6543.0, 7287.0, 8514.0, 8662.0, 9362.0, 9479.0, 23504.0, 26012.0, 26999.0, 54434.0, 56130.0, 56132.0, 57451.0, 64506.0, 66004.0, 221692.0 
GO:0000139 CC 1.21e-08  33/527   587/29107 D05 Golgi membrane                           375.0, 540.0, 955.0, 2583.0, 5768.0, 6483.0, 6721.0, 8720.0, 8907.0, 9215.0, 9382.0, 9570.0, 9609.0, 11237.0, 11282.0, 23646.0, 25789.0, 27087.0, 29906.0, 30815.0, 51304.0, 51363.0, 57414.0, 57574.0, 64377.0, 64409.0, 79369.0, 79586.0, 114783.0, 131540.0, 221938.0, 222865.0, 401647.0 
GO:0030424 CC 2.32e-08  23/527   318/29107 D05 axon                                     60.0, 478.0, 613.0, 2048.0, 3064.0, 3748.0, 6329.0, 6543.0, 6861.0, 7054.0, 8567.0, 8851.0, 9362.0, 10677.0, 50488.0, 57449.0, 84628.0, 114783.0, 118813.0, 126129.0, 128434.0, 347730.0, 349667.0 
GO:0043197 CC 3.01e-08  16/527   157/29107 D06 dendritic spine                          321.0, 409.0, 613.0, 815.0, 1742.0, 5662.0, 6543.0, 8851.0, 9912.0, 11346.0, 22941.0, 23237.0, 23613.0, 50944.0, 57451.0, 85358.0 
GO:0045211 CC 3.77e-08  15/527   139/29107 D05 postsynaptic membrane                    409.0, 747.0, 1132.0, 1627.0, 1742.0, 2901.0, 3748.0, 10505.0, 22941.0, 23109.0, 50944.0, 57451.0, 85358.0, 93650.0, 729956.0 
GO:0030426 CC 1.61e-07  14/527   134/29107 D03 growth cone                              808.0, 1400.0, 1627.0, 7070.0, 8851.0, 11344.0, 22941.0, 26053.0, 27124.0, 54434.0, 57451.0, 84687.0, 255057.0, 347730.0 
GO:0030027 CC 2.96e-07  16/527   185/29107 D04 lamellipodium                            60.0, 1627.0, 4771.0, 4831.0, 8394.0, 8525.0, 10458.0, 10677.0, 11133.0, 11344.0, 28964.0, 54434.0, 54997.0, 57449.0, 84687.0, 146206.0 
GO:0016021 CC 5.21e-07 104/527  3536/29107 D03 integral component of membrane           460.0, 478.0, 576.0, 955.0, 1141.0, 1352.0, 1804.0, 1952.0, 2137.0, 3748.0, 3785.0, 4185.0, 4284.0, 5798.0, 5818.0, 6263.0, 6376.0, 6483.0, 6553.0, 7732.0, 8303.0, 8567.0, 8720.0, 8912.0, 9570.0, 9687.0, 9751.0, 9761.0, 9911.0, 10446.0, 11237.0, 11264.0, 11282.0, 23359.0, 23646.0, 25789.0, 27087.0, 27239.0, 29906.0, 30815.0, 51172.0, 51222.0, 51303.0, 51304.0, 51363.0, 54437.0, 55362.0, 56130.0, 56132.0, 57030.0, 57338.0, 57476.0, 57574.0, 57670.0, 57863.0, 63905.0, 64377.0, 64409.0, 79085.0, 79143.0, 79369.0, 79586.0, 80003.0, 80228.0, 80758.0, 81618.0, 81693.0, 83999.0, 84063.0, 84502.0, 84649.0, 85406.0, 85455.0, 90249.0, 90342.0, 93109.0, 93650.0, 114659.0, 114783.0, 114789.0, 114794.0, 120776.0, 130612.0, 131540.0, 151056.0, 155066.0, 162494.0, 192111.0, 196051.0, 221061.0, 221938.0, 252839.0, 255057.0, 284427.0, 284613.0, 338755.0, 348013.0, 375057.0, 387509.0, 389730.0, 400451.0, 404217.0, 441452.0, 643853.0 
GO:0048471 CC 1.05e-06  33/527   713/29107 D02 perinuclear region of cytoplasm          328.0, 375.0, 540.0, 1453.0, 3064.0, 4771.0, 4831.0, 5582.0, 5914.0, 6263.0, 6376.0, 6861.0, 7054.0, 7059.0, 8851.0, 9479.0, 9722.0, 10293.0, 11344.0, 23357.0, 23368.0, 23413.0, 26999.0, 55275.0, 55662.0, 57414.0, 57449.0, 80758.0, 81618.0, 84649.0, 131540.0, 221938.0, 376267.0 
GO:0005829 CC 4.64e-06 138/527  5294/29107 D02 cytosol                                  60.0, 246.0, 311.0, 375.0, 409.0, 570.0, 613.0, 752.0, 766.0, 815.0, 899.0, 1352.0, 1400.0, 1453.0, 1606.0, 1627.0, 1729.0, 1742.0, 1981.0, 2023.0, 2048.0, 2762.0, 2909.0, 3029.0, 3064.0, 4771.0, 4831.0, 5170.0, 5518.0, 5582.0, 5914.0, 6559.0, 6721.0, 6817.0, 7054.0, 7070.0, 7137.0, 7187.0, 7204.0, 7275.0, 7287.0, 7371.0, 8314.0, 8344.0, 8394.0, 8428.0, 8437.0, 8440.0, 8514.0, 8525.0, 8536.0, 8565.0, 8567.0, 8662.0, 8718.0, 8775.0, 8831.0, 8851.0, 8907.0, 8997.0, 9100.0, 9479.0, 9610.0, 9722.0, 9851.0, 9870.0, 9887.0, 9901.0, 9912.0, 10093.0, 10458.0, 10814.0, 10900.0, 11264.0, 11346.0, 22870.0, 22941.0, 22979.0, 23154.0, 23164.0, 23185.0, 23214.0, 23237.0, 23357.0, 23368.0, 23373.0, 25822.0, 26267.0, 26999.0, 27124.0, 28964.0, 29123.0, 30837.0, 50488.0, 50855.0, 50944.0, 51665.0, 54434.0, 54997.0, 55163.0, 55275.0, 55361.0, 55662.0, 55670.0, 55690.0, 57449.0, 57591.0, 58513.0, 64506.0, 79172.0, 79586.0, 79791.0, 80028.0, 80336.0, 80758.0, 80774.0, 80790.0, 81559.0, 84206.0, 84649.0, 85358.0, 85456.0, 91433.0, 112936.0, 116986.0, 118813.0, 123775.0, 126003.0, 145567.0, 146330.0, 155061.0, 221002.0, 221692.0, 253980.0, 254122.0, 261734.0, 283455.0, 401036.0 
GO:0098981 CC 7.02e-06   4/527     8/29107 D04 cholinergic synapse                      1128.0, 1141.0, 22839.0, 58512.0 
GO:0043025 CC 8.60e-06  20/527   354/29107 D03 neuronal cell body                       478.0, 1620.0, 2048.0, 3770.0, 3780.0, 5798.0, 6376.0, 6543.0, 6861.0, 8851.0, 9751.0, 10458.0, 22941.0, 23154.0, 23237.0, 23373.0, 55361.0, 79791.0, 83999.0, 84687.0 
GO:0099524 CC 9.87e-06   5/527    17/29107 D04 postsynaptic cytosol                     1627.0, 3064.0, 5582.0, 10458.0, 23413.0 
GO:0015629 CC 1.22e-05  16/527   246/29107 D06 actin cytoskeleton                       60.0, 1627.0, 2909.0, 5914.0, 8997.0, 10458.0, 10677.0, 11346.0, 22979.0, 23164.0, 23237.0, 26053.0, 55362.0, 84687.0, 85456.0, 146206.0 
GO:0005737 CC 2.07e-05 123/527  4713/29107 D02 cytoplasm                                60.0, 311.0, 314.0, 321.0, 328.0, 375.0, 409.0, 808.0, 815.0, 899.0, 1107.0, 1453.0, 1620.0, 1627.0, 1729.0, 1742.0, 1952.0, 1981.0, 2023.0, 2762.0, 3064.0, 4771.0, 4826.0, 4831.0, 4858.0, 5170.0, 5518.0, 5914.0, 6721.0, 6754.0, 6817.0, 7053.0, 7054.0, 7275.0, 7371.0, 7732.0, 7781.0, 8303.0, 8314.0, 8428.0, 8440.0, 8447.0, 8525.0, 8565.0, 8567.0, 8816.0, 8851.0, 9100.0, 9253.0, 9258.0, 9479.0, 9610.0, 9645.0, 9751.0, 9796.0, 9870.0, 9887.0, 9901.0, 9915.0, 9921.0, 10126.0, 10458.0, 10522.0, 10528.0, 10677.0, 11007.0, 11344.0, 23109.0, 23214.0, 23237.0, 23339.0, 23367.0, 23368.0, 23373.0, 23413.0, 23613.0, 25817.0, 26011.0, 26012.0, 26053.0, 26267.0, 26999.0, 27124.0, 27254.0, 30815.0, 50488.0, 51066.0, 51127.0, 54434.0, 54997.0, 55662.0, 57118.0, 57449.0, 57504.0, 57591.0, 58513.0, 60680.0, 64506.0, 79720.0, 81559.0, 84687.0, 85456.0, 90668.0, 113457.0, 114088.0, 114804.0, 116986.0, 121214.0, 128434.0, 146206.0, 152789.0, 155061.0, 157922.0, 283455.0, 375449.0, 376267.0, 388228.0, 388324.0, 388341.0, 390790.0, 406929.0, 728113.0, 100132074.0 
GO:0044305 CC 2.36e-05   5/527    20/29107 D04 calyx of Held                            60.0, 5582.0, 10814.0, 23413.0, 28964.0 
GO:0099523 CC 3.17e-05   4/527    11/29107 D04 presynaptic cytosol                      3064.0, 5582.0, 10458.0, 23413.0 
GO:0098839 CC 7.79e-05   6/527    40/29107 D06 postsynaptic density membrane            747.0, 1742.0, 23237.0, 80758.0, 80863.0, 729956.0 
GO:0032591 CC 1.24e-04   4/527    15/29107 D06 dendritic spine membrane                 747.0, 3748.0, 23109.0, 729956.0 
GO:0099092 CC 1.24e-04   4/527    15/29107 D06 postsynaptic density, intracellular component 613.0, 5662.0, 10458.0, 80758.0 
GO:0046658 CC 2.57e-04   5/527    32/29107 D04 anchored component of plasma membrane    79465.0, 84628.0, 130749.0, 146760.0, 349667.0 
GO:0060076 CC 2.57e-04   5/527    32/29107 D04 excitatory synapse                       1742.0, 10458.0, 50944.0, 57030.0, 347730.0 
GO:0016020 CC 3.61e-04  61/527  2127/29107 D02 membrane                                 60.0, 246.0, 311.0, 478.0, 540.0, 613.0, 752.0, 955.0, 1128.0, 1606.0, 1981.0, 2023.0, 2583.0, 4771.0, 5170.0, 5518.0, 5818.0, 6376.0, 6541.0, 6543.0, 6559.0, 6580.0, 7781.0, 8428.0, 8514.0, 8775.0, 8851.0, 8907.0, 9114.0, 9362.0, 9570.0, 9761.0, 10505.0, 10528.0, 23154.0, 23185.0, 23339.0, 23367.0, 25789.0, 26012.0, 26999.0, 28964.0, 50944.0, 51195.0, 51303.0, 51304.0, 55275.0, 55361.0, 57222.0, 57476.0, 58513.0, 64506.0, 79143.0, 79707.0, 80228.0, 80863.0, 83999.0, 85406.0, 116986.0, 136853.0, 146206.0 
GO:0030672 CC 3.87e-04   7/527    74/29107 D08 synaptic vesicle membrane                808.0, 6861.0, 23025.0, 55361.0, 57030.0, 80863.0, 255057.0 
GO:0043198 CC 4.53e-04   5/527    36/29107 D02 dendritic shaft                          8831.0, 10458.0, 23613.0, 27124.0, 84502.0 
GO:0008076 CC 4.94e-04   7/527    77/29107 D07 voltage-gated potassium channel complex  808.0, 1804.0, 3748.0, 3770.0, 3780.0, 3785.0, 8514.0 
GO:0030863 CC 4.98e-04   4/527    21/29107 D06 cortical cytoskeleton                    60.0, 1627.0, 1742.0, 26012.0 
GO:0005515 MF 1.95e-11 301/527 12418/29107 D02 protein binding                          60.0, 246.0, 311.0, 314.0, 321.0, 328.0, 375.0, 409.0, 478.0, 540.0, 570.0, 576.0, 607.0, 613.0, 747.0, 752.0, 808.0, 815.0, 899.0, 1107.0, 1128.0, 1141.0, 1284.0, 1400.0, 1453.0, 1620.0, 1627.0, 1729.0, 1742.0, 1961.0, 1981.0, 2023.0, 2048.0, 2100.0, 2137.0, 2161.0, 2762.0, 3029.0, 3064.0, 3263.0, 3785.0, 4061.0, 4062.0, 4284.0, 4771.0, 4807.0, 4831.0, 5170.0, 5467.0, 5518.0, 5582.0, 5662.0, 5798.0, 5818.0, 5914.0, 6329.0, 6376.0, 6541.0, 6559.0, 6580.0, 6585.0, 6721.0, 6749.0, 6817.0, 6865.0, 7008.0, 7054.0, 7059.0, 7070.0, 7087.0, 7090.0, 7137.0, 7187.0, 7204.0, 7287.0, 7343.0, 7554.0, 7732.0, 7781.0, 8314.0, 8344.0, 8394.0, 8402.0, 8428.0, 8440.0, 8514.0, 8525.0, 8536.0, 8565.0, 8567.0, 8662.0, 8775.0, 8816.0, 8831.0, 8851.0, 8907.0, 8911.0, 8912.0, 9100.0, 9114.0, 9139.0, 9172.0, 9242.0, 9253.0, 9258.0, 9355.0, 9362.0, 9382.0, 9479.0, 9570.0, 9609.0, 9610.0, 9645.0, 9722.0, 9751.0, 9761.0, 9815.0, 9851.0, 9870.0, 9887.0, 9901.0, 9911.0, 9912.0, 9915.0, 9921.0, 10076.0, 10093.0, 10126.0, 10267.0, 10291.0, 10293.0, 10458.0, 10501.0, 10522.0, 10528.0, 10677.0, 10814.0, 10900.0, 11007.0, 11237.0, 11264.0, 11282.0, 11344.0, 11346.0, 22839.0, 22870.0, 22893.0, 22941.0, 22979.0, 23031.0, 23051.0, 23109.0, 23125.0, 23154.0, 23164.0, 23174.0, 23185.0, 23214.0, 23237.0, 23326.0, 23339.0, 23367.0, 23368.0, 23373.0, 23413.0, 23466.0, 23613.0, 23646.0, 25822.0, 26011.0, 26053.0, 26240.0, 26267.0, 26999.0, 27087.0, 27124.0, 27239.0, 27254.0, 28964.0, 29070.0, 29906.0, 30811.0, 30815.0, 30837.0, 50488.0, 50512.0, 50855.0, 50944.0, 51127.0, 51172.0, 51222.0, 51363.0, 51619.0, 51665.0, 54434.0, 54438.0, 54997.0, 55138.0, 55163.0, 55275.0, 55361.0, 55662.0, 55670.0, 55690.0, 55964.0, 56132.0, 57222.0, 57338.0, 57504.0, 57591.0, 57634.0, 57758.0, 57863.0, 58491.0, 58512.0, 58513.0, 60680.0, 63905.0, 64207.0, 64324.0, 64377.0, 64506.0, 64748.0, 79085.0, 79095.0, 79143.0, 79172.0, 79465.0, 79707.0, 79720.0, 79791.0, 80228.0, 80344.0, 80758.0, 80774.0, 80790.0, 81559.0, 81618.0, 81693.0, 83855.0, 83999.0, 84063.0, 84502.0, 84628.0, 84649.0, 84687.0, 84858.0, 85358.0, 85456.0, 91433.0, 91608.0, 112936.0, 113828.0, 114088.0, 114783.0, 114818.0, 116986.0, 118813.0, 126003.0, 126129.0, 128434.0, 131583.0, 134111.0, 140730.0, 145567.0, 146433.0, 146760.0, 152789.0, 155061.0, 162968.0, 192111.0, 196051.0, 197320.0, 220359.0, 221061.0, 221424.0, 221692.0, 222865.0, 252839.0, 253980.0, 254122.0, 261734.0, 283455.0, 283849.0, 284613.0, 285180.0, 286336.0, 339231.0, 344558.0, 348013.0, 353497.0, 374928.0, 375057.0, 376267.0, 388135.0, 388324.0, 401647.0, 494470.0, 643853.0, 653247.0, 100132074.0 
GO:0005509 MF 2.74e-07  34/527   704/29107 D05 calcium ion binding                      311.0, 777.0, 808.0, 1606.0, 1952.0, 2161.0, 5097.0, 6263.0, 6585.0, 6586.0, 6861.0, 7053.0, 7059.0, 8447.0, 8851.0, 9362.0, 10669.0, 23025.0, 23413.0, 54997.0, 55959.0, 56097.0, 56128.0, 56130.0, 56132.0, 57451.0, 57758.0, 58513.0, 79085.0, 84206.0, 90342.0, 114789.0, 162494.0, 728113.0 
GO:0035255 MF 7.33e-06   6/527    27/29107 D05 ionotropic glutamate receptor binding    1742.0, 8851.0, 22941.0, 50944.0, 85358.0, 729956.0 
GO:0044877 MF 1.14e-05  20/527   361/29107 D02 protein-containing complex binding       328.0, 409.0, 1141.0, 1742.0, 2048.0, 5818.0, 7275.0, 8440.0, 8775.0, 9114.0, 9915.0, 28964.0, 50944.0, 55670.0, 57504.0, 80758.0, 85456.0, 146206.0, 192111.0, 388324.0 
GO:0030160 MF 2.33e-05   3/527     4/29107 D05 synaptic receptor adaptor activity       22941.0, 50944.0, 85358.0 
GO:0033130 MF 4.69e-05   4/527    12/29107 D04 acetylcholine receptor binding           1742.0, 4061.0, 4062.0, 66004.0 
```
