## Supplementary material for "Transcriptional and genetic sex differences for schizophrenia across the dorsolateral prefrontal cortex, hippocampus, and caudate nucleus": Data S4: GO_analysis_module_blue.txt

```
GO:0032981 BP 8.46e-23 27/1180    57/29107 D08 mitochondrial respiratory chain complex I assembly 4698.0, 4704.0, 4706.0, 4707.0, 4708.0, 4709.0, 4710.0, 4711.0, 4712.0, 4714.0, 4717.0, 4718.0, 4719.0, 4722.0, 4724.0, 4725.0, 29078.0, 51103.0, 55744.0, 55863.0, 55967.0, 79133.0, 84233.0, 90871.0, 91942.0, 137682.0, 284184.0 
GO:0015031 BP 1.54e-17 55/1180   357/29107 D05 protein transport                        1894.0, 2060.0, 5481.0, 5538.0, 5862.0, 5867.0, 7251.0, 8658.0, 9135.0, 9522.0, 9527.0, 9818.0, 10550.0, 10565.0, 10651.0, 11127.0, 23033.0, 23355.0, 51026.0, 51124.0, 51361.0, 51463.0, 51501.0, 51510.0, 51534.0, 51594.0, 51808.0, 54812.0, 55207.0, 55212.0, 55327.0, 55706.0, 55745.0, 55770.0, 56648.0, 56943.0, 57097.0, 57120.0, 57132.0, 57182.0, 57231.0, 57511.0, 59343.0, 60561.0, 64393.0, 64400.0, 79719.0, 81555.0, 84932.0, 90355.0, 149371.0, 163486.0, 345778.0, 375056.0, 404636.0 
GO:0016567 BP 3.33e-16 62/1180   471/29107 D09 protein ubiquitination                   373.0, 996.0, 6049.0, 6400.0, 6500.0, 7320.0, 7322.0, 7323.0, 7334.0, 7336.0, 7347.0, 7428.0, 8065.0, 8315.0, 8452.0, 8916.0, 9025.0, 9412.0, 9604.0, 9616.0, 9655.0, 9867.0, 9978.0, 10001.0, 10016.0, 10116.0, 10299.0, 23008.0, 23588.0, 23608.0, 23609.0, 25820.0, 25898.0, 26091.0, 26260.0, 26268.0, 26273.0, 51003.0, 51185.0, 53339.0, 54765.0, 55148.0, 55167.0, 55832.0, 55975.0, 56888.0, 57531.0, 57534.0, 57563.0, 64110.0, 64326.0, 64839.0, 79269.0, 79872.0, 80124.0, 80204.0, 140461.0, 140691.0, 143279.0, 147339.0, 197131.0, 200933.0 
GO:0006120 BP 2.75e-15 19/1180    45/29107 D08 mitochondrial electron transport, NADH to ubiquinone 1738.0, 4697.0, 4698.0, 4704.0, 4706.0, 4707.0, 4708.0, 4709.0, 4710.0, 4711.0, 4712.0, 4714.0, 4717.0, 4718.0, 4719.0, 4722.0, 4724.0, 4725.0, 51103.0 
GO:0006511 BP 3.01e-12 38/1180   252/29107 D08 ubiquitin-dependent protein catabolic process 1540.0, 5682.0, 5684.0, 5685.0, 5687.0, 5688.0, 5701.0, 6049.0, 6921.0, 7320.0, 7321.0, 7322.0, 7334.0, 7347.0, 8452.0, 8533.0, 9025.0, 9604.0, 9616.0, 9690.0, 9958.0, 9978.0, 10213.0, 23032.0, 25820.0, 25898.0, 26994.0, 51377.0, 54542.0, 57531.0, 57534.0, 57563.0, 80204.0, 80762.0, 81847.0, 84669.0, 147339.0, 200933.0 
GO:0043161 BP 2.55e-11 29/1180   165/29107 D09 proteasome-mediated ubiquitin-dependent protein catabolic process 1499.0, 5516.0, 5700.0, 5701.0, 5706.0, 5713.0, 5718.0, 5887.0, 7320.0, 7323.0, 8452.0, 9097.0, 9575.0, 9861.0, 9978.0, 10116.0, 10213.0, 10299.0, 11124.0, 23588.0, 25852.0, 51185.0, 57531.0, 64326.0, 64839.0, 79718.0, 84078.0, 89890.0, 200933.0 
GO:0006886 BP 1.34e-08 34/1180   280/29107 D06 intracellular protein transport          164.0, 373.0, 400.0, 1213.0, 5861.0, 5870.0, 6643.0, 8417.0, 9559.0, 9874.0, 9882.0, 9910.0, 10016.0, 10484.0, 10490.0, 10569.0, 11311.0, 22931.0, 23256.0, 23637.0, 23673.0, 25782.0, 26958.0, 29887.0, 51277.0, 51552.0, 51699.0, 55737.0, 55973.0, 56681.0, 57403.0, 64149.0, 84084.0, 93627.0 
GO:0000209 BP 2.56e-08 24/1180   158/29107 D10 protein polyubiquitination               1499.0, 4012.0, 6500.0, 7320.0, 7321.0, 7322.0, 7323.0, 7334.0, 7336.0, 8452.0, 8658.0, 9604.0, 9666.0, 9690.0, 9978.0, 23219.0, 23608.0, 25820.0, 54542.0, 54708.0, 57531.0, 64400.0, 64839.0, 285671.0 
GO:0070936 BP 9.09e-08 14/1180    60/29107 D11 protein K48-linked ubiquitination        6049.0, 6500.0, 7320.0, 7321.0, 7322.0, 7323.0, 8452.0, 9025.0, 9978.0, 10299.0, 57531.0, 81847.0, 84078.0, 89890.0 
GO:0006457 BP 1.41e-07 21/1180   136/29107 D02 protein folding                          908.0, 3301.0, 5203.0, 5481.0, 6950.0, 7265.0, 7266.0, 8195.0, 10049.0, 10575.0, 10576.0, 10694.0, 22824.0, 26278.0, 30001.0, 51645.0, 55768.0, 56605.0, 80273.0, 131118.0, 134266.0 
GO:0042776 BP 8.55e-07  7/1180    15/29107 D13 mitochondrial ATP synthesis coupled proton transport 509.0, 514.0, 515.0, 522.0, 539.0, 10476.0, 10632.0 
GO:0043687 BP 2.40e-06  7/1180    17/29107 D07 post-translational protein modification  7347.0, 9474.0, 9616.0, 9978.0, 10987.0, 123228.0, 140739.0 
GO:0006888 BP 2.73e-06 17/1180   112/29107 D06 endoplasmic reticulum to Golgi vesicle-mediated transport 5861.0, 8452.0, 9218.0, 9527.0, 10016.0, 10597.0, 22878.0, 23256.0, 26958.0, 51124.0, 55973.0, 56681.0, 57120.0, 60684.0, 81555.0, 84272.0, 375056.0 
GO:0006412 BP 4.70e-06 23/1180   195/29107 D07 translation                              5610.0, 6138.0, 9521.0, 10884.0, 10987.0, 11222.0, 28977.0, 28998.0, 29088.0, 51021.0, 51023.0, 51187.0, 51263.0, 51318.0, 51650.0, 55005.0, 55052.0, 60558.0, 65008.0, 92259.0, 116832.0, 118672.0, 219927.0 
GO:0007007 BP 5.80e-06  7/1180    19/29107 D07 inner mitochondrial membrane organization 4976.0, 10651.0, 27069.0, 79568.0, 137392.0, 345778.0, 440574.0 
GO:0032212 BP 6.01e-06  9/1180    34/29107 D10 positive regulation of telomere maintenance via telomerase 545.0, 908.0, 1499.0, 6950.0, 7520.0, 8658.0, 10575.0, 10576.0, 10694.0 
GO:0006974 BP 8.82e-06 26/1180   246/29107 D04 cellular response to DNA damage stimulus 545.0, 1386.0, 5423.0, 5591.0, 5810.0, 7320.0, 7520.0, 9025.0, 9874.0, 10111.0, 11073.0, 11335.0, 51322.0, 54107.0, 54840.0, 57103.0, 57599.0, 64393.0, 79624.0, 80124.0, 84083.0, 84250.0, 84259.0, 91801.0, 200933.0, 378708.0 
GO:0032436 BP 1.06e-05 13/1180    76/29107 D11 positive regulation of proteasomal ubiquitin-dependent protein catabolic process 6613.0, 7336.0, 7341.0, 9604.0, 9655.0, 9978.0, 25820.0, 25831.0, 25898.0, 55212.0, 64326.0, 79699.0, 285671.0 
GO:0048660 BP 1.19e-05  5/1180     9/29107 D05 regulation of smooth muscle cell proliferation 1499.0, 2547.0, 5136.0, 5591.0, 7520.0 
GO:0006396 BP 1.47e-05 37/1180   422/29107 D07 RNA processing                           8634.0, 8732.0, 22868.0, 26747.0, 26782.0, 26821.0, 114599.0, 319103.0, 338433.0, 677800.0, 677801.0, 677802.0, 677806.0, 677819.0, 677829.0, 692053.0, 692084.0, 692205.0, 767567.0, 767569.0, 767577.0, 767578.0, 767579.0, 767583.0, 767589.0, 767590.0, 767595.0, 767596.0, 767598.0, 767599.0, 767609.0, 100033442.0, 100033448.0, 100033812.0, 100033813.0, 100033816.0, 109616970.0 
GO:0015986 BP 1.60e-05  6/1180    15/29107 D12 ATP synthesis coupled proton transport   509.0, 515.0, 523.0, 539.0, 10476.0, 10632.0 
GO:0006119 BP 1.60e-05  6/1180    15/29107 D07 oxidative phosphorylation                509.0, 4436.0, 7381.0, 7385.0, 7388.0, 205327.0 
GO:0006099 BP 1.88e-05  8/1180    30/29107 D03 tricarboxylic acid cycle                 1737.0, 2271.0, 3658.0, 5162.0, 6390.0, 6391.0, 8803.0, 23530.0 
GO:1904851 BP 2.31e-05  5/1180    10/29107 D08 positive regulation of establishment of protein localization to telomere 908.0, 6950.0, 10575.0, 10576.0, 10694.0 
GO:0006606 BP 2.48e-05 13/1180    82/29107 D08 protein import into nucleus              1434.0, 3837.0, 3843.0, 5901.0, 9631.0, 10526.0, 10527.0, 10762.0, 26060.0, 26953.0, 51194.0, 51501.0, 55027.0 
GO:0050821 BP 2.54e-05 21/1180   187/29107 D04 protein stabilization                    819.0, 908.0, 1022.0, 1389.0, 3479.0, 5728.0, 6400.0, 6950.0, 7320.0, 7341.0, 7428.0, 10575.0, 10576.0, 10694.0, 10910.0, 11315.0, 23032.0, 23673.0, 54765.0, 57142.0, 66036.0 
GO:0006281 BP 3.38e-05 24/1180   235/29107 D07 DNA repair                               545.0, 1022.0, 2271.0, 2965.0, 4331.0, 4436.0, 4437.0, 5423.0, 5810.0, 5983.0, 7320.0, 7323.0, 7341.0, 9978.0, 10111.0, 11073.0, 11315.0, 26122.0, 51377.0, 55010.0, 84083.0, 84250.0, 378708.0, 112441434.0 
GO:0006839 BP 3.69e-05  6/1180    17/29107 D04 mitochondrial transport                  8034.0, 10651.0, 26128.0, 28978.0, 28982.0, 81853.0 
GO:0045333 BP 3.69e-05  6/1180    17/29107 D05 cellular respiration                     4719.0, 4724.0, 54205.0, 80219.0, 90624.0, 135154.0 
GO:0036444 BP 4.09e-05  5/1180    11/29107 D10 calcium import into the mitochondrion    4976.0, 10939.0, 63933.0, 79568.0, 286097.0 
GO:1904871 BP 4.09e-05  5/1180    11/29107 D08 positive regulation of protein localization to Cajal body 908.0, 6950.0, 10575.0, 10576.0, 10694.0 
GO:0006122 BP 4.09e-05  5/1180    11/29107 D08 mitochondrial electron transport, ubiquinol to cytochrome c 7381.0, 7388.0, 10975.0, 27089.0, 54205.0 
GO:0046907 BP 7.55e-05  6/1180    19/29107 D04 intracellular transport                  8195.0, 26258.0, 51552.0, 54812.0, 55212.0, 153339.0 
GO:0006370 BP 8.53e-05  4/1180     7/29107 D10 7-methylguanosine mRNA capping           4686.0, 8731.0, 8732.0, 83640.0 
GO:0030150 BP 1.04e-04  6/1180    20/29107 D08 protein import into mitochondrial matrix 9804.0, 9868.0, 10440.0, 80273.0, 131118.0, 134266.0 
GO:0000460 BP 1.06e-04  5/1180    13/29107 D10 maturation of 5.8S rRNA                  5591.0, 10200.0, 10438.0, 51018.0, 84549.0 
GO:0045116 BP 1.06e-04  5/1180    13/29107 D09 protein neddylation                      9616.0, 9978.0, 23142.0, 84259.0, 140739.0 
GO:0000723 BP 1.18e-04  8/1180    38/29107 D07 telomere maintenance                     545.0, 2547.0, 5591.0, 6119.0, 7013.0, 7520.0, 10111.0, 54386.0 
GO:0006413 BP 1.36e-04  9/1180    49/29107 D03 translational initiation                 1965.0, 1977.0, 6059.0, 8891.0, 10289.0, 10480.0, 10987.0, 51386.0, 123263.0 
GO:0090141 BP 1.41e-04  6/1180    21/29107 D08 positive regulation of mitochondrial fission 5898.0, 10059.0, 23259.0, 54708.0, 55737.0, 80821.0 
GO:0036258 BP 1.59e-04  7/1180    30/29107 D08 multivesicular body assembly             7251.0, 8027.0, 8766.0, 51028.0, 51510.0, 51534.0, 57132.0 
GO:0016241 BP 1.60e-04  9/1180    50/29107 D07 regulation of macroautophagy             523.0, 528.0, 5563.0, 5599.0, 6009.0, 9559.0, 51382.0, 55737.0, 149371.0 
GO:0070585 BP 1.65e-04  4/1180     8/29107 D06 protein localization to mitochondrion    3301.0, 10059.0, 23788.0, 54708.0 
GO:0051131 BP 1.87e-04  6/1180    22/29107 D07 chaperone-mediated protein complex assembly 3308.0, 8195.0, 10576.0, 51103.0, 56984.0, 84525.0 
GO:0035195 BP 3.29e-09  1/1180   557/29107 D10 gene silencing by miRNA                  29883.0 
GO:0050911 BP 1.20e-07  0/1180   401/29107 D05 detection of chemical stimulus involved in sensory perception of smell  
GO:0007186 BP 3.54e-07 10/1180   880/29107 D05 G protein-coupled receptor signaling pathway 5140.0, 5291.0, 7976.0, 9213.0, 23365.0, 26575.0, 26996.0, 55188.0, 57486.0, 160897.0 
GO:0005829 CC 1.30e-55 438/1180  5294/29107 D02 cytosol                                  39.0, 52.0, 132.0, 158.0, 164.0, 225.0, 400.0, 523.0, 528.0, 586.0, 669.0, 673.0, 687.0, 908.0, 996.0, 1022.0, 1033.0, 1213.0, 1398.0, 1434.0, 1499.0, 1540.0, 1629.0, 1633.0, 1653.0, 1656.0, 1894.0, 1965.0, 1974.0, 1977.0, 1983.0, 2060.0, 2107.0, 2135.0, 2271.0, 2547.0, 2730.0, 2739.0, 2957.0, 2961.0, 3094.0, 3157.0, 3183.0, 3267.0, 3281.0, 3301.0, 3308.0, 3422.0, 3612.0, 3658.0, 3836.0, 3837.0, 3841.0, 3845.0, 3945.0, 4012.0, 4085.0, 4199.0, 4205.0, 4338.0, 4649.0, 4659.0, 4677.0, 4686.0, 4733.0, 4898.0, 4947.0, 4976.0, 5000.0, 5037.0, 5048.0, 5049.0, 5110.0, 5136.0, 5140.0, 5144.0, 5203.0, 5290.0, 5291.0, 5440.0, 5464.0, 5471.0, 5481.0, 5494.0, 5515.0, 5516.0, 5537.0, 5538.0, 5563.0, 5567.0, 5573.0, 5591.0, 5599.0, 5610.0, 5682.0, 5684.0, 5685.0, 5687.0, 5688.0, 5700.0, 5701.0, 5706.0, 5711.0, 5713.0, 5718.0, 5728.0, 5775.0, 5805.0, 5861.0, 5862.0, 5867.0, 5870.0, 5887.0, 5901.0, 5910.0, 5911.0, 5917.0, 5922.0, 6009.0, 6059.0, 6138.0, 6500.0, 6636.0, 6643.0, 6647.0, 6675.0, 6728.0, 6772.0, 6867.0, 6921.0, 6950.0, 7172.0, 7251.0, 7265.0, 7266.0, 7295.0, 7321.0, 7322.0, 7323.0, 7334.0, 7341.0, 7347.0, 7360.0, 7428.0, 7458.0, 7520.0, 8027.0, 8036.0, 8065.0, 8195.0, 8315.0, 8452.0, 8487.0, 8505.0, 8533.0, 8658.0, 8678.0, 8766.0, 8833.0, 8836.0, 8891.0, 8916.0, 8935.0, 9025.0, 9097.0, 9107.0, 9140.0, 9141.0, 9218.0, 9318.0, 9372.0, 9446.0, 9453.0, 9474.0, 9521.0, 9527.0, 9538.0, 9559.0, 9575.0, 9604.0, 9616.0, 9631.0, 9655.0, 9657.0, 9685.0, 9821.0, 9861.0, 9882.0, 9908.0, 9931.0, 9958.0, 9978.0, 10016.0, 10048.0, 10049.0, 10059.0, 10087.0, 10116.0, 10138.0, 10200.0, 10213.0, 10284.0, 10294.0, 10480.0, 10484.0, 10490.0, 10526.0, 10527.0, 10539.0, 10565.0, 10569.0, 10575.0, 10576.0, 10621.0, 10622.0, 10657.0, 10671.0, 10694.0, 10907.0, 10910.0, 10927.0, 10929.0, 10971.0, 10987.0, 11097.0, 11124.0, 11127.0, 11168.0, 11171.0, 11212.0, 11216.0, 11315.0, 11321.0, 22824.0, 22826.0, 22878.0, 22902.0, 22931.0, 23015.0, 23032.0, 23033.0, 23122.0, 23172.0, 23173.0, 23234.0, 23256.0, 23259.0, 23262.0, 23365.0, 23480.0, 23568.0, 23608.0, 23637.0, 25782.0, 25820.0, 25852.0, 25898.0, 26060.0, 26091.0, 26127.0, 26258.0, 26268.0, 26273.0, 26958.0, 27101.0, 27244.0, 27247.0, 27249.0, 27257.0, 27258.0, 27430.0, 28512.0, 29789.0, 29883.0, 50810.0, 51021.0, 51028.0, 51103.0, 51126.0, 51138.0, 51143.0, 51185.0, 51194.0, 51230.0, 51256.0, 51306.0, 51361.0, 51377.0, 51382.0, 51386.0, 51441.0, 51501.0, 51510.0, 51534.0, 51535.0, 51552.0, 51582.0, 51594.0, 51637.0, 51699.0, 51719.0, 51808.0, 53339.0, 53354.0, 54205.0, 54386.0, 54511.0, 54585.0, 54764.0, 54812.0, 54878.0, 54928.0, 54951.0, 54955.0, 55055.0, 55142.0, 55188.0, 55207.0, 55212.0, 55239.0, 55250.0, 55270.0, 55347.0, 55352.0, 55500.0, 55591.0, 55605.0, 55607.0, 55703.0, 55720.0, 55737.0, 55744.0, 55745.0, 55768.0, 55770.0, 55812.0, 55816.0, 55832.0, 55854.0, 55860.0, 55967.0, 55975.0, 56648.0, 56888.0, 56984.0, 57097.0, 57103.0, 57132.0, 57231.0, 57534.0, 57599.0, 57665.0, 58478.0, 59343.0, 60496.0, 60561.0, 60592.0, 60684.0, 64089.0, 64168.0, 64326.0, 64400.0, 64426.0, 64682.0, 64839.0, 64841.0, 64895.0, 64946.0, 65977.0, 66036.0, 79017.0, 79609.0, 79646.0, 79657.0, 79719.0, 79753.0, 79833.0, 79872.0, 79876.0, 79959.0, 79980.0, 80006.0, 80204.0, 80218.0, 80349.0, 80821.0, 81631.0, 81847.0, 83732.0, 83930.0, 84078.0, 84084.0, 84301.0, 84541.0, 84669.0, 84817.0, 84896.0, 84955.0, 89890.0, 91801.0, 92400.0, 114791.0, 114882.0, 115752.0, 117143.0, 118487.0, 122830.0, 123228.0, 124808.0, 132789.0, 134147.0, 134429.0, 138199.0, 140461.0, 140691.0, 140739.0, 142940.0, 143279.0, 149371.0, 161742.0, 163255.0, 163486.0, 167227.0, 197131.0, 201475.0, 205564.0, 253943.0, 255919.0, 261726.0, 285172.0, 378708.0, 399818.0, 440145.0, 440603.0, 494143.0, 100131187.0, 102157402.0, 107080638.0 
GO:0005739 CC 2.81e-53 187/1180  1307/29107 D05 mitochondrion                            39.0, 509.0, 515.0, 522.0, 539.0, 549.0, 586.0, 1345.0, 1350.0, 1353.0, 1629.0, 1633.0, 1653.0, 1656.0, 1737.0, 1738.0, 2230.0, 2271.0, 2926.0, 3301.0, 3308.0, 3658.0, 4199.0, 4686.0, 4697.0, 4704.0, 4706.0, 4707.0, 4710.0, 4711.0, 4712.0, 4714.0, 4718.0, 4719.0, 4722.0, 4724.0, 4725.0, 4898.0, 4942.0, 4976.0, 5162.0, 5203.0, 5250.0, 5515.0, 5537.0, 5599.0, 5728.0, 5805.0, 5898.0, 5910.0, 6059.0, 6390.0, 6391.0, 6647.0, 6782.0, 7385.0, 7386.0, 7388.0, 7417.0, 7419.0, 7428.0, 7991.0, 8034.0, 8678.0, 8803.0, 9804.0, 9868.0, 9958.0, 10059.0, 10087.0, 10128.0, 10440.0, 10476.0, 10632.0, 10651.0, 10730.0, 10884.0, 10939.0, 11216.0, 11222.0, 11315.0, 11321.0, 22868.0, 23530.0, 23788.0, 25874.0, 25994.0, 26128.0, 26278.0, 27069.0, 27089.0, 27247.0, 27249.0, 28977.0, 28982.0, 28998.0, 29078.0, 29088.0, 51021.0, 51022.0, 51031.0, 51095.0, 51103.0, 51108.0, 51263.0, 51318.0, 51499.0, 51571.0, 51650.0, 51805.0, 54205.0, 54534.0, 54708.0, 54802.0, 54881.0, 54931.0, 54968.0, 55005.0, 55052.0, 55149.0, 55173.0, 55186.0, 55335.0, 55347.0, 55737.0, 55744.0, 55812.0, 55847.0, 55863.0, 55967.0, 56267.0, 56942.0, 56943.0, 60491.0, 60558.0, 63933.0, 64756.0, 65080.0, 78988.0, 79072.0, 79133.0, 79693.0, 79810.0, 79944.0, 80007.0, 80219.0, 80273.0, 81034.0, 81631.0, 81689.0, 81892.0, 83693.0, 83787.0, 84233.0, 84311.0, 84340.0, 84816.0, 84833.0, 85865.0, 91137.0, 91942.0, 92259.0, 94081.0, 115286.0, 118487.0, 123263.0, 131118.0, 131474.0, 134266.0, 135154.0, 137682.0, 142940.0, 152926.0, 157378.0, 160760.0, 166785.0, 196294.0, 205327.0, 219927.0, 282991.0, 284184.0, 374986.0, 388753.0, 440574.0, 728568.0, 100303755.0, 100996939.0 
GO:0005654 CC 1.11e-47 339/1180  3805/29107 D02 nucleoplasm                              132.0, 515.0, 523.0, 545.0, 687.0, 892.0, 996.0, 1022.0, 1024.0, 1054.0, 1386.0, 1434.0, 1479.0, 1499.0, 1633.0, 1653.0, 1894.0, 2135.0, 2547.0, 2553.0, 2739.0, 2926.0, 2957.0, 2959.0, 2961.0, 2965.0, 3066.0, 3094.0, 3183.0, 3281.0, 3622.0, 3836.0, 3837.0, 3841.0, 4085.0, 4175.0, 4205.0, 4331.0, 4338.0, 4436.0, 4437.0, 4659.0, 4686.0, 4704.0, 4706.0, 4710.0, 4711.0, 4712.0, 4942.0, 4976.0, 5000.0, 5162.0, 5291.0, 5423.0, 5431.0, 5440.0, 5481.0, 5494.0, 5537.0, 5563.0, 5567.0, 5591.0, 5599.0, 5682.0, 5684.0, 5685.0, 5687.0, 5688.0, 5700.0, 5701.0, 5706.0, 5711.0, 5713.0, 5718.0, 5728.0, 5775.0, 5810.0, 5814.0, 5887.0, 5901.0, 5917.0, 5983.0, 6049.0, 6119.0, 6390.0, 6500.0, 6613.0, 6627.0, 6636.0, 6647.0, 6675.0, 6772.0, 6877.0, 6879.0, 6921.0, 7013.0, 7266.0, 7295.0, 7320.0, 7321.0, 7322.0, 7323.0, 7334.0, 7336.0, 7341.0, 7347.0, 7385.0, 7428.0, 7520.0, 7693.0, 7707.0, 8036.0, 8315.0, 8363.0, 8452.0, 8487.0, 8505.0, 8533.0, 8634.0, 8658.0, 8683.0, 8731.0, 8732.0, 8935.0, 9025.0, 9063.0, 9194.0, 9318.0, 9446.0, 9521.0, 9575.0, 9604.0, 9616.0, 9657.0, 9685.0, 9861.0, 9874.0, 9975.0, 9978.0, 10001.0, 10016.0, 10048.0, 10049.0, 10054.0, 10087.0, 10111.0, 10116.0, 10128.0, 10138.0, 10200.0, 10213.0, 10284.0, 10286.0, 10302.0, 10438.0, 10440.0, 10526.0, 10527.0, 10556.0, 10565.0, 10569.0, 10575.0, 10597.0, 10621.0, 10622.0, 10657.0, 10694.0, 10762.0, 10799.0, 10885.0, 10907.0, 10915.0, 10926.0, 10927.0, 10929.0, 10933.0, 10940.0, 10946.0, 10949.0, 10987.0, 11017.0, 11051.0, 11052.0, 11073.0, 11097.0, 11102.0, 11103.0, 11124.0, 11168.0, 11315.0, 11321.0, 11335.0, 22826.0, 22841.0, 22950.0, 23008.0, 23032.0, 23234.0, 23588.0, 23595.0, 23673.0, 23741.0, 25852.0, 25898.0, 25994.0, 26273.0, 26747.0, 27101.0, 27107.0, 27244.0, 27247.0, 27258.0, 29079.0, 29966.0, 50810.0, 51003.0, 51022.0, 51095.0, 51118.0, 51138.0, 51187.0, 51193.0, 51194.0, 51230.0, 51322.0, 51377.0, 51386.0, 51499.0, 51501.0, 51534.0, 51535.0, 51567.0, 51637.0, 51645.0, 51808.0, 53339.0, 54107.0, 54386.0, 54700.0, 54764.0, 54812.0, 54840.0, 54881.0, 54904.0, 54928.0, 54931.0, 54951.0, 54955.0, 54968.0, 55010.0, 55102.0, 55149.0, 55167.0, 55174.0, 55197.0, 55239.0, 55250.0, 55269.0, 55352.0, 55591.0, 55703.0, 55720.0, 55759.0, 55812.0, 55814.0, 55832.0, 55907.0, 55975.0, 56655.0, 56943.0, 57097.0, 57132.0, 57149.0, 57563.0, 57599.0, 57665.0, 57697.0, 59343.0, 60592.0, 64168.0, 64326.0, 64393.0, 64426.0, 64682.0, 64769.0, 64839.0, 64895.0, 64946.0, 65080.0, 79072.0, 79269.0, 79647.0, 79718.0, 79723.0, 79753.0, 79833.0, 79980.0, 80013.0, 80204.0, 80273.0, 80349.0, 80856.0, 81555.0, 81847.0, 83640.0, 83732.0, 84083.0, 84154.0, 84248.0, 84250.0, 84301.0, 84955.0, 91750.0, 91801.0, 92400.0, 117143.0, 118487.0, 121536.0, 123811.0, 126272.0, 134430.0, 134510.0, 136647.0, 143098.0, 147923.0, 149420.0, 150678.0, 161742.0, 163126.0, 163255.0, 167227.0, 205564.0, 221092.0, 283742.0, 378708.0, 388566.0, 388753.0, 399818.0, 102157402.0 
GO:0005743 CC 1.17e-42 92/1180   404/29107 D05 mitochondrial inner membrane             509.0, 514.0, 515.0, 522.0, 539.0, 1345.0, 1350.0, 3945.0, 4697.0, 4698.0, 4706.0, 4707.0, 4708.0, 4709.0, 4710.0, 4711.0, 4712.0, 4714.0, 4717.0, 4718.0, 4722.0, 4724.0, 4725.0, 4976.0, 5250.0, 6390.0, 6391.0, 7381.0, 7385.0, 7386.0, 7388.0, 8034.0, 9377.0, 10440.0, 10476.0, 10632.0, 10730.0, 10884.0, 10939.0, 10975.0, 11222.0, 23530.0, 23788.0, 25994.0, 26521.0, 27089.0, 28977.0, 28982.0, 28998.0, 29078.0, 29088.0, 51021.0, 51023.0, 51103.0, 51263.0, 51318.0, 51650.0, 54205.0, 54534.0, 54968.0, 55052.0, 55173.0, 55186.0, 55744.0, 55863.0, 55967.0, 55972.0, 60488.0, 60558.0, 65008.0, 65080.0, 78988.0, 79133.0, 79568.0, 79944.0, 80219.0, 81034.0, 81853.0, 84233.0, 84311.0, 90871.0, 91942.0, 92259.0, 115286.0, 118487.0, 131118.0, 137392.0, 137682.0, 157378.0, 219927.0, 286097.0, 728568.0 
GO:0005634 CC 2.28e-29 375/1180  5371/29107 D05 nucleus                                  132.0, 310.0, 373.0, 515.0, 539.0, 545.0, 673.0, 687.0, 892.0, 996.0, 1022.0, 1024.0, 1054.0, 1386.0, 1389.0, 1398.0, 1434.0, 1479.0, 1499.0, 1653.0, 1656.0, 1738.0, 1894.0, 1965.0, 1977.0, 2079.0, 2271.0, 2287.0, 2547.0, 2553.0, 2959.0, 3015.0, 3066.0, 3094.0, 3183.0, 3281.0, 3301.0, 3308.0, 3622.0, 3836.0, 3837.0, 3841.0, 3843.0, 4085.0, 4175.0, 4205.0, 4436.0, 4437.0, 4686.0, 4704.0, 4733.0, 4947.0, 5000.0, 5037.0, 5134.0, 5136.0, 5144.0, 5162.0, 5203.0, 5291.0, 5423.0, 5431.0, 5440.0, 5481.0, 5494.0, 5515.0, 5516.0, 5538.0, 5563.0, 5567.0, 5591.0, 5599.0, 5610.0, 5682.0, 5684.0, 5685.0, 5687.0, 5688.0, 5700.0, 5701.0, 5706.0, 5713.0, 5728.0, 5810.0, 5813.0, 5814.0, 5862.0, 5887.0, 5901.0, 5917.0, 5983.0, 6018.0, 6049.0, 6138.0, 6500.0, 6613.0, 6627.0, 6636.0, 6647.0, 6772.0, 6867.0, 6877.0, 7013.0, 7295.0, 7320.0, 7321.0, 7322.0, 7323.0, 7334.0, 7336.0, 7341.0, 7360.0, 7417.0, 7419.0, 7428.0, 7520.0, 7565.0, 7673.0, 7733.0, 7752.0, 8036.0, 8195.0, 8363.0, 8452.0, 8487.0, 8505.0, 8539.0, 8634.0, 8658.0, 8678.0, 8731.0, 8732.0, 8813.0, 8836.0, 8926.0, 9025.0, 9063.0, 9097.0, 9141.0, 9326.0, 9521.0, 9575.0, 9604.0, 9616.0, 9690.0, 9841.0, 9852.0, 9874.0, 9910.0, 9931.0, 9958.0, 9975.0, 9978.0, 10000.0, 10001.0, 10016.0, 10048.0, 10049.0, 10116.0, 10128.0, 10138.0, 10200.0, 10213.0, 10284.0, 10286.0, 10302.0, 10438.0, 10463.0, 10539.0, 10556.0, 10569.0, 10597.0, 10622.0, 10657.0, 10799.0, 10907.0, 10910.0, 10915.0, 10926.0, 10927.0, 10946.0, 10949.0, 10987.0, 11051.0, 11052.0, 11073.0, 11097.0, 11124.0, 11137.0, 11168.0, 11171.0, 11315.0, 11335.0, 22824.0, 22826.0, 23142.0, 23172.0, 23234.0, 23394.0, 23568.0, 23588.0, 23741.0, 23788.0, 25820.0, 25852.0, 25874.0, 25898.0, 26060.0, 26260.0, 26278.0, 26354.0, 26575.0, 26747.0, 26953.0, 26994.0, 27101.0, 27244.0, 27247.0, 27257.0, 27258.0, 27430.0, 29068.0, 29079.0, 29081.0, 29883.0, 29887.0, 50804.0, 50810.0, 51022.0, 51028.0, 51126.0, 51138.0, 51185.0, 51188.0, 51193.0, 51277.0, 51322.0, 51377.0, 51441.0, 51501.0, 51510.0, 51527.0, 51567.0, 51582.0, 51637.0, 51645.0, 51646.0, 51696.0, 51808.0, 53354.0, 54107.0, 54205.0, 54386.0, 54514.0, 54517.0, 54700.0, 54764.0, 54840.0, 54841.0, 54881.0, 54904.0, 54931.0, 54955.0, 54989.0, 55132.0, 55174.0, 55212.0, 55269.0, 55352.0, 55635.0, 55768.0, 55832.0, 55837.0, 55854.0, 55907.0, 56256.0, 56655.0, 56984.0, 57103.0, 57209.0, 57531.0, 57570.0, 57599.0, 57665.0, 58478.0, 59286.0, 59343.0, 60491.0, 63979.0, 64110.0, 64400.0, 64426.0, 64431.0, 64839.0, 64848.0, 64895.0, 64946.0, 79646.0, 79647.0, 79718.0, 79723.0, 79753.0, 79876.0, 79893.0, 80124.0, 80204.0, 80218.0, 80349.0, 81847.0, 81856.0, 81892.0, 83640.0, 83989.0, 84078.0, 84084.0, 84250.0, 84259.0, 84525.0, 89890.0, 91801.0, 92283.0, 93474.0, 112942.0, 117143.0, 117178.0, 122830.0, 126068.0, 126272.0, 128387.0, 132789.0, 134510.0, 136647.0, 137392.0, 137682.0, 138199.0, 140612.0, 140691.0, 140739.0, 142940.0, 143686.0, 145282.0, 146434.0, 147923.0, 147947.0, 148213.0, 149420.0, 150678.0, 152518.0, 153527.0, 162239.0, 162962.0, 163059.0, 163081.0, 163126.0, 163131.0, 163255.0, 170960.0, 199777.0, 205564.0, 219749.0, 221092.0, 256309.0, 283417.0, 283742.0, 284307.0, 284309.0, 374899.0, 388566.0, 390927.0, 399818.0, 440603.0, 642273.0, 728927.0, 729288.0, 102157402.0 
GO:0016020 CC 6.37e-19 173/1180  2127/29107 D02 membrane                                 164.0, 310.0, 509.0, 515.0, 819.0, 1182.0, 1213.0, 1398.0, 1434.0, 1499.0, 1653.0, 1656.0, 1965.0, 2060.0, 2181.0, 2547.0, 3183.0, 3301.0, 3837.0, 3843.0, 3845.0, 3945.0, 4012.0, 4436.0, 4437.0, 4733.0, 4976.0, 5140.0, 5250.0, 5290.0, 5291.0, 5431.0, 5494.0, 5515.0, 5538.0, 5573.0, 5591.0, 5610.0, 5700.0, 5701.0, 5706.0, 5713.0, 5718.0, 5870.0, 5901.0, 5917.0, 6009.0, 6059.0, 6138.0, 6307.0, 6574.0, 6643.0, 6867.0, 7266.0, 7357.0, 7417.0, 7419.0, 7428.0, 7458.0, 7520.0, 8363.0, 8452.0, 8460.0, 8539.0, 8813.0, 9107.0, 9236.0, 9474.0, 9527.0, 9538.0, 9631.0, 9653.0, 9685.0, 9689.0, 9868.0, 9931.0, 10000.0, 10001.0, 10049.0, 10059.0, 10087.0, 10111.0, 10128.0, 10294.0, 10299.0, 10424.0, 10527.0, 10550.0, 10569.0, 10657.0, 10730.0, 10955.0, 10971.0, 11052.0, 11103.0, 22902.0, 23122.0, 23204.0, 23259.0, 23305.0, 23365.0, 23480.0, 23530.0, 23788.0, 26052.0, 26060.0, 26156.0, 26354.0, 26750.0, 27032.0, 28969.0, 29079.0, 29789.0, 29883.0, 30001.0, 51026.0, 51124.0, 51143.0, 51185.0, 51382.0, 51386.0, 51390.0, 51571.0, 51594.0, 51696.0, 51719.0, 54503.0, 54511.0, 54542.0, 54708.0, 54928.0, 54940.0, 55129.0, 55207.0, 55212.0, 55266.0, 55500.0, 55631.0, 55706.0, 55745.0, 55754.0, 55770.0, 55832.0, 55907.0, 55973.0, 57120.0, 57515.0, 57665.0, 58477.0, 64225.0, 64895.0, 65977.0, 66036.0, 79693.0, 79796.0, 79982.0, 80267.0, 81614.0, 83930.0, 84306.0, 84669.0, 84896.0, 84945.0, 114134.0, 114882.0, 149371.0, 152518.0, 221092.0, 284161.0, 375056.0, 403313.0, 493856.0, 102157402.0 
GO:0005747 CC 1.16e-14 19/1180    48/29107 D06 mitochondrial respiratory chain complex I 4697.0, 4698.0, 4704.0, 4706.0, 4707.0, 4708.0, 4709.0, 4710.0, 4711.0, 4712.0, 4714.0, 4717.0, 4718.0, 4719.0, 4722.0, 4724.0, 4725.0, 51103.0, 55967.0 
GO:0005737 CC 1.25e-14 292/1180  4713/29107 D02 cytoplasm                                39.0, 52.0, 164.0, 310.0, 373.0, 400.0, 819.0, 908.0, 996.0, 1022.0, 1033.0, 1386.0, 1398.0, 1434.0, 1499.0, 1629.0, 1633.0, 1653.0, 1656.0, 1894.0, 1977.0, 1983.0, 2060.0, 2107.0, 2271.0, 2739.0, 2926.0, 3066.0, 3094.0, 3157.0, 3422.0, 3612.0, 3658.0, 3836.0, 3837.0, 3843.0, 3845.0, 3945.0, 4012.0, 4085.0, 4659.0, 4677.0, 4718.0, 4733.0, 4942.0, 4947.0, 4976.0, 5049.0, 5110.0, 5134.0, 5203.0, 5290.0, 5291.0, 5423.0, 5464.0, 5481.0, 5573.0, 5599.0, 5610.0, 5684.0, 5701.0, 5718.0, 5728.0, 5775.0, 5805.0, 5901.0, 5917.0, 6049.0, 6059.0, 6500.0, 6643.0, 6647.0, 6772.0, 6782.0, 6867.0, 6879.0, 7013.0, 7163.0, 7251.0, 7266.0, 7295.0, 7320.0, 7321.0, 7334.0, 7336.0, 7347.0, 7360.0, 7763.0, 7976.0, 8036.0, 8195.0, 8315.0, 8452.0, 8505.0, 8533.0, 8539.0, 8658.0, 8872.0, 8891.0, 8935.0, 9107.0, 9141.0, 9213.0, 9318.0, 9326.0, 9446.0, 9474.0, 9521.0, 9604.0, 9616.0, 9666.0, 9689.0, 9867.0, 9908.0, 9958.0, 9975.0, 10000.0, 10016.0, 10048.0, 10049.0, 10054.0, 10059.0, 10116.0, 10438.0, 10569.0, 10597.0, 10651.0, 10657.0, 10694.0, 10929.0, 10971.0, 10987.0, 11034.0, 11051.0, 11052.0, 11073.0, 11103.0, 11146.0, 11171.0, 11212.0, 11315.0, 22824.0, 22902.0, 22950.0, 23008.0, 23032.0, 23122.0, 23172.0, 23173.0, 23234.0, 23259.0, 23365.0, 23394.0, 23760.0, 25820.0, 25843.0, 25852.0, 25898.0, 26052.0, 26060.0, 26258.0, 26260.0, 26268.0, 26278.0, 26575.0, 26953.0, 27244.0, 27249.0, 27257.0, 28969.0, 29789.0, 29883.0, 29970.0, 50804.0, 51118.0, 51126.0, 51185.0, 51247.0, 51361.0, 51377.0, 51441.0, 51527.0, 51567.0, 51582.0, 51637.0, 51696.0, 53354.0, 54386.0, 54462.0, 54514.0, 54585.0, 54764.0, 54765.0, 54839.0, 54840.0, 54841.0, 54878.0, 54955.0, 55010.0, 55109.0, 55148.0, 55188.0, 55207.0, 55239.0, 55250.0, 55255.0, 55269.0, 55327.0, 55500.0, 55607.0, 55617.0, 55631.0, 55706.0, 55768.0, 55816.0, 55832.0, 55837.0, 56267.0, 56990.0, 57102.0, 57103.0, 57120.0, 57489.0, 57531.0, 57534.0, 57570.0, 58477.0, 59286.0, 60491.0, 63979.0, 64168.0, 64343.0, 64431.0, 64839.0, 66036.0, 79609.0, 79693.0, 79719.0, 79752.0, 79809.0, 79833.0, 79872.0, 79876.0, 79884.0, 79893.0, 79896.0, 80007.0, 80124.0, 80204.0, 80218.0, 80349.0, 80821.0, 81689.0, 81847.0, 84250.0, 84259.0, 84306.0, 84525.0, 84908.0, 89890.0, 90355.0, 90826.0, 91801.0, 93627.0, 114134.0, 117178.0, 120227.0, 120526.0, 122830.0, 123811.0, 129787.0, 132789.0, 134429.0, 136647.0, 137392.0, 140691.0, 143686.0, 150678.0, 163255.0, 166785.0, 167227.0, 197131.0, 253943.0, 255758.0, 255919.0, 283742.0, 345778.0, 399818.0, 494143.0, 644019.0, 100131187.0, 102157402.0 
GO:0000151 CC 9.42e-12 24/1180   109/29107 D04 ubiquitin ligase complex                 7321.0, 7322.0, 7334.0, 8315.0, 9025.0, 9412.0, 9604.0, 10001.0, 10048.0, 10910.0, 23142.0, 25820.0, 25852.0, 25898.0, 26260.0, 26268.0, 26994.0, 51003.0, 51646.0, 55832.0, 79872.0, 80204.0, 84259.0, 197131.0 
GO:0000502 CC 1.56e-11 17/1180    53/29107 D05 proteasome complex                       5682.0, 5684.0, 5685.0, 5687.0, 5688.0, 5700.0, 5701.0, 5706.0, 5711.0, 5713.0, 5718.0, 5887.0, 9097.0, 9690.0, 9861.0, 10213.0, 197131.0 
GO:0005730 CC 5.26e-11 97/1180  1187/29107 D05 nucleolus                                1024.0, 1656.0, 2547.0, 3843.0, 4659.0, 5000.0, 5049.0, 5291.0, 5481.0, 5591.0, 5901.0, 5955.0, 6728.0, 6772.0, 7013.0, 7251.0, 7341.0, 7520.0, 8487.0, 8683.0, 9521.0, 10200.0, 10286.0, 10302.0, 10438.0, 10565.0, 10651.0, 10885.0, 10927.0, 10940.0, 11102.0, 11103.0, 11137.0, 26156.0, 26354.0, 26747.0, 26782.0, 26821.0, 27107.0, 29789.0, 51118.0, 51187.0, 51377.0, 51538.0, 51567.0, 53354.0, 54700.0, 54840.0, 54881.0, 54955.0, 55003.0, 55105.0, 55720.0, 55759.0, 55975.0, 64393.0, 64769.0, 64946.0, 79980.0, 80204.0, 84154.0, 84549.0, 85865.0, 114599.0, 134430.0, 134510.0, 205564.0, 319103.0, 338433.0, 677800.0, 677801.0, 677802.0, 677806.0, 677819.0, 677829.0, 692053.0, 692084.0, 692205.0, 767567.0, 767569.0, 767577.0, 767578.0, 767579.0, 767583.0, 767589.0, 767590.0, 767595.0, 767596.0, 767598.0, 767599.0, 767609.0, 100033442.0, 100033448.0, 100033812.0, 100033813.0, 100033816.0, 109616970.0 
GO:0000139 CC 4.89e-10 58/1180   587/29107 D05 Golgi membrane                           164.0, 373.0, 390.0, 1182.0, 3845.0, 5861.0, 5862.0, 5870.0, 6009.0, 7357.0, 7903.0, 8460.0, 8658.0, 8674.0, 8706.0, 8869.0, 9527.0, 9653.0, 9867.0, 9896.0, 10059.0, 10402.0, 10484.0, 10559.0, 10565.0, 10678.0, 10955.0, 11311.0, 11320.0, 22908.0, 23033.0, 23256.0, 23390.0, 23461.0, 23673.0, 23760.0, 26958.0, 27032.0, 51026.0, 51552.0, 54503.0, 56900.0, 57120.0, 57511.0, 57531.0, 60592.0, 64326.0, 64841.0, 65977.0, 79794.0, 80762.0, 84932.0, 114805.0, 152559.0, 153339.0, 201475.0, 258010.0, 340481.0 
GO:0005759 CC 5.13e-10 44/1180   381/29107 D05 mitochondrial matrix                     318.0, 509.0, 514.0, 515.0, 549.0, 1629.0, 1737.0, 1738.0, 2230.0, 2271.0, 4704.0, 4706.0, 4714.0, 4719.0, 4722.0, 4942.0, 5162.0, 6059.0, 6647.0, 8505.0, 8803.0, 11315.0, 22868.0, 23568.0, 23590.0, 51022.0, 51095.0, 51103.0, 51805.0, 54802.0, 54931.0, 55347.0, 57570.0, 60558.0, 79072.0, 79568.0, 80273.0, 81689.0, 84340.0, 90624.0, 135154.0, 152926.0, 160760.0, 166785.0 
GO:0005753 CC 5.20e-09  9/1180    17/29107 D05 mitochondrial proton-transporting ATP synthase complex 509.0, 514.0, 515.0, 522.0, 539.0, 9556.0, 10476.0, 10632.0, 84833.0 
GO:0005794 CC 2.37e-08 78/1180   988/29107 D05 Golgi apparatus                          164.0, 400.0, 545.0, 1182.0, 2181.0, 5140.0, 5538.0, 5563.0, 5861.0, 5862.0, 5870.0, 6950.0, 7707.0, 8452.0, 8460.0, 8658.0, 8674.0, 8766.0, 9213.0, 9527.0, 9538.0, 9685.0, 9910.0, 10059.0, 10087.0, 10447.0, 10490.0, 10559.0, 10565.0, 11137.0, 11311.0, 22908.0, 22931.0, 23015.0, 23032.0, 23122.0, 23259.0, 23390.0, 23461.0, 23673.0, 23760.0, 25843.0, 26052.0, 27032.0, 27072.0, 29966.0, 51124.0, 51535.0, 54812.0, 54928.0, 54940.0, 55681.0, 55754.0, 55832.0, 56681.0, 56900.0, 57120.0, 60592.0, 60684.0, 64841.0, 65977.0, 79876.0, 80723.0, 80762.0, 81555.0, 84084.0, 84272.0, 84541.0, 84669.0, 84932.0, 85465.0, 114805.0, 136647.0, 152559.0, 153339.0, 201475.0, 340481.0, 730094.0 
GO:0005643 CC 2.97e-08 15/1180    64/29107 D03 nuclear pore                             3267.0, 3836.0, 3837.0, 3843.0, 5901.0, 7341.0, 8658.0, 9818.0, 10527.0, 10762.0, 11097.0, 55706.0, 56648.0, 57097.0, 59343.0 
GO:0005789 CC 2.97e-08 77/1180   973/29107 D04 endoplasmic reticulum membrane           310.0, 1040.0, 2135.0, 2181.0, 3845.0, 5283.0, 5862.0, 5870.0, 6009.0, 6307.0, 6400.0, 7991.0, 8678.0, 8813.0, 9218.0, 9538.0, 9821.0, 9867.0, 10016.0, 10059.0, 10087.0, 10299.0, 10484.0, 10490.0, 10550.0, 22908.0, 22931.0, 23204.0, 23256.0, 23305.0, 23760.0, 25782.0, 26958.0, 28978.0, 30001.0, 51124.0, 51141.0, 51594.0, 51714.0, 54495.0, 54511.0, 54708.0, 54965.0, 55102.0, 55161.0, 55973.0, 56605.0, 56648.0, 57142.0, 57515.0, 57665.0, 58477.0, 60559.0, 60561.0, 79644.0, 79796.0, 79876.0, 79982.0, 80856.0, 81555.0, 83787.0, 83930.0, 84650.0, 84932.0, 85465.0, 114882.0, 116150.0, 120227.0, 147007.0, 154807.0, 201895.0, 258010.0, 284161.0, 286144.0, 375056.0, 493856.0, 100996939.0 
GO:0016604 CC 4.04e-08 36/1180   321/29107 D02 nuclear body                             1894.0, 2959.0, 4722.0, 4733.0, 6627.0, 7013.0, 7341.0, 8487.0, 8658.0, 10048.0, 10284.0, 10302.0, 10622.0, 10730.0, 10926.0, 11051.0, 11073.0, 23588.0, 23595.0, 25820.0, 26354.0, 29883.0, 51501.0, 51567.0, 54386.0, 54928.0, 57097.0, 57531.0, 64426.0, 64895.0, 65080.0, 79833.0, 79980.0, 91801.0, 388566.0, 399818.0 
GO:0005762 CC 1.76e-07 13/1180    54/29107 D06 mitochondrial large ribosomal subunit    10884.0, 11222.0, 28977.0, 28998.0, 29088.0, 51263.0, 51318.0, 54534.0, 55052.0, 65080.0, 78988.0, 84311.0, 219927.0 
GO:0005813 CC 2.64e-07 48/1180   528/29107 D03 centrosome                               996.0, 1499.0, 1540.0, 4659.0, 5048.0, 5567.0, 5573.0, 5682.0, 6500.0, 6950.0, 8195.0, 8452.0, 8766.0, 9657.0, 10286.0, 10575.0, 10671.0, 10694.0, 11051.0, 11127.0, 23032.0, 23172.0, 23568.0, 23637.0, 29789.0, 29887.0, 51143.0, 51361.0, 51382.0, 51637.0, 51646.0, 51808.0, 55142.0, 55212.0, 57489.0, 57534.0, 79959.0, 84084.0, 84250.0, 114791.0, 115752.0, 123811.0, 126731.0, 136647.0, 205564.0, 255758.0, 440145.0, 102157402.0 
GO:0005783 CC 5.18e-07 77/1180  1042/29107 D05 endoplasmic reticulum                    819.0, 1040.0, 2135.0, 2181.0, 4714.0, 5140.0, 5283.0, 5861.0, 5910.0, 5955.0, 6307.0, 6400.0, 6782.0, 6785.0, 7163.0, 7428.0, 7905.0, 8678.0, 8813.0, 9107.0, 9218.0, 9538.0, 9896.0, 10016.0, 10059.0, 10299.0, 10424.0, 10463.0, 10597.0, 11315.0, 11320.0, 22908.0, 23305.0, 26958.0, 27032.0, 28512.0, 29887.0, 30001.0, 51026.0, 51108.0, 51124.0, 51141.0, 51594.0, 51714.0, 54495.0, 54503.0, 54511.0, 54708.0, 55161.0, 55754.0, 56605.0, 57142.0, 57531.0, 57665.0, 60559.0, 60561.0, 64225.0, 64841.0, 64848.0, 66036.0, 79644.0, 79982.0, 80762.0, 80856.0, 81555.0, 83787.0, 83989.0, 84272.0, 84650.0, 134429.0, 147007.0, 154807.0, 160418.0, 201895.0, 284161.0, 340481.0, 493856.0 
GO:0048471 CC 1.69e-06 57/1180   713/29107 D02 perinuclear region of cytoplasm          164.0, 1022.0, 1033.0, 1499.0, 1540.0, 1656.0, 1974.0, 1977.0, 2181.0, 3301.0, 4085.0, 5048.0, 5144.0, 5290.0, 5567.0, 5610.0, 5867.0, 5922.0, 6772.0, 7163.0, 7458.0, 8417.0, 8766.0, 9107.0, 9218.0, 9685.0, 10049.0, 10059.0, 10087.0, 10128.0, 10484.0, 10490.0, 10565.0, 10597.0, 10955.0, 10987.0, 11124.0, 11315.0, 23032.0, 25843.0, 26052.0, 51185.0, 51552.0, 51637.0, 54511.0, 54514.0, 54812.0, 55109.0, 55975.0, 63979.0, 64848.0, 66036.0, 80762.0, 81892.0, 149371.0, 284161.0, 100131187.0 
GO:0043231 CC 2.03e-06 64/1180   846/29107 D04 intracellular membrane-bounded organelle 164.0, 523.0, 673.0, 1182.0, 1737.0, 2060.0, 3267.0, 5291.0, 5538.0, 5685.0, 5810.0, 6049.0, 6782.0, 8027.0, 8505.0, 8766.0, 9135.0, 9372.0, 9575.0, 9685.0, 9896.0, 10059.0, 10490.0, 10569.0, 10597.0, 11073.0, 22841.0, 22950.0, 23390.0, 23461.0, 23673.0, 25852.0, 25898.0, 30001.0, 51022.0, 51534.0, 51552.0, 51699.0, 54542.0, 54764.0, 54812.0, 55129.0, 55149.0, 55631.0, 56648.0, 57231.0, 57599.0, 64089.0, 79876.0, 81555.0, 81631.0, 83693.0, 83930.0, 84272.0, 84549.0, 114134.0, 114882.0, 120227.0, 136647.0, 163255.0, 163486.0, 283742.0, 375056.0, 399818.0 
GO:0022624 CC 2.40e-06  7/1180    17/29107 D02 proteasome accessory complex             5700.0, 5701.0, 5706.0, 5711.0, 5718.0, 9861.0, 10213.0 
GO:0031965 CC 3.28e-06 26/1180   233/29107 D04 nuclear membrane                         3837.0, 5048.0, 6049.0, 7341.0, 8315.0, 8658.0, 9218.0, 9538.0, 9631.0, 9818.0, 9821.0, 10762.0, 10885.0, 10907.0, 10927.0, 11097.0, 23588.0, 51230.0, 55706.0, 59343.0, 79647.0, 79982.0, 80013.0, 114882.0, 129787.0, 255919.0 
GO:0031305 CC 4.11e-06 10/1180    41/29107 D06 integral component of mitochondrial inner membrane 1353.0, 5250.0, 10440.0, 25874.0, 27069.0, 55744.0, 63933.0, 79944.0, 94081.0, 100131801.0 
GO:0019773 CC 5.49e-06  5/1180     8/29107 D02 proteasome core complex, alpha-subunit complex 5682.0, 5684.0, 5685.0, 5687.0, 5688.0 
GO:0005751 CC 5.80e-06  7/1180    19/29107 D05 mitochondrial respiratory chain complex IV 1345.0, 1347.0, 1350.0, 4697.0, 7385.0, 7386.0, 9377.0 
GO:0005750 CC 5.89e-06  6/1180    13/29107 D05 mitochondrial respiratory chain complex III 7381.0, 7385.0, 7386.0, 7388.0, 10975.0, 27089.0 
GO:0031461 CC 9.95e-06  6/1180    14/29107 D05 cullin-RING ubiquitin ligase complex     8065.0, 8452.0, 9616.0, 9978.0, 11146.0, 55832.0 
GO:0031463 CC 1.00e-05  9/1180    36/29107 D06 Cul3-RING ubiquitin ligase complex       8452.0, 9978.0, 10016.0, 11146.0, 55975.0, 57563.0, 84078.0, 84541.0, 89890.0 
GO:0005635 CC 1.68e-05 21/1180   182/29107 D04 nuclear envelope                         1434.0, 3837.0, 5048.0, 5901.0, 7341.0, 9107.0, 9631.0, 9818.0, 10424.0, 10526.0, 10527.0, 11097.0, 11124.0, 11335.0, 51194.0, 55161.0, 55706.0, 57097.0, 57142.0, 255919.0, 285671.0 
GO:0005832 CC 2.31e-05  5/1180    10/29107 D03 chaperonin-containing T-complex          908.0, 6950.0, 10575.0, 10576.0, 10694.0 
GO:0031462 CC 2.45e-05  7/1180    23/29107 D06 Cul2-RING ubiquitin ligase complex       6921.0, 9978.0, 10116.0, 11146.0, 23008.0, 23588.0, 79699.0 
GO:0010494 CC 5.26e-05 12/1180    76/29107 D07 cytoplasmic stress granule               1653.0, 1656.0, 1965.0, 1977.0, 3837.0, 5563.0, 9908.0, 51441.0, 54542.0, 55239.0, 79752.0, 253943.0 
GO:0000932 CC 9.56e-05 13/1180    93/29107 D07 P-body                                   1656.0, 1977.0, 5685.0, 5687.0, 5701.0, 27257.0, 27258.0, 29883.0, 51441.0, 53339.0, 54542.0, 167227.0, 253943.0 
GO:0005763 CC 9.90e-05  7/1180    28/29107 D06 mitochondrial small ribosomal subunit    28977.0, 51021.0, 51023.0, 51650.0, 55173.0, 60488.0, 92259.0 
GO:0019005 CC 1.19e-04 10/1180    59/29107 D06 SCF ubiquitin ligase complex             6500.0, 8065.0, 9978.0, 26260.0, 26268.0, 27101.0, 64839.0, 196394.0, 200933.0, 554251.0 
GO:0005741 CC 1.39e-04 19/1180   180/29107 D06 mitochondrial outer membrane             1386.0, 2181.0, 3845.0, 4976.0, 7417.0, 7419.0, 9804.0, 9868.0, 10059.0, 10651.0, 23305.0, 54708.0, 55847.0, 57103.0, 84816.0, 84896.0, 91137.0, 374986.0, 493856.0 
GO:0005758 CC 1.42e-04 12/1180    84/29107 D06 mitochondrial intermembrane space        4719.0, 4725.0, 4976.0, 6647.0, 11315.0, 23568.0, 51499.0, 54205.0, 57486.0, 79145.0, 131474.0, 388753.0 
GO:0005746 CC 1.60e-04  5/1180    14/29107 D03 mitochondrial respirasome                1347.0, 7381.0, 7388.0, 23530.0, 55969.0 
GO:0002199 CC 1.65e-04  4/1180     8/29107 D02 zona pellucida receptor complex          6950.0, 10575.0, 10576.0, 10694.0 
GO:0008180 CC 2.32e-04  5/1180    15/29107 D03 COP9 signalosome                         8533.0, 9318.0, 10987.0, 51138.0, 150678.0 
GO:0030906 CC 2.58e-04  3/1180     4/29107 D03 retromer, cargo-selective complex        9559.0, 51699.0, 55737.0 
GO:0031597 CC 2.58e-04  3/1180     4/29107 D06 cytosolic proteasome complex             5706.0, 10213.0, 51377.0 
GO:0012505 CC 2.83e-04 15/1180   131/29107 D02 endomembrane system                      5861.0, 5870.0, 8417.0, 10424.0, 22902.0, 22931.0, 23673.0, 51390.0, 51552.0, 54928.0, 55246.0, 57403.0, 81631.0, 84084.0, 147007.0 
GO:0000781 CC 2.83e-04 17/1180   160/29107 D03 chromosome, telomeric region             545.0, 2547.0, 4175.0, 4436.0, 5000.0, 5431.0, 5591.0, 5813.0, 7013.0, 7520.0, 8363.0, 8658.0, 9025.0, 10111.0, 11335.0, 23595.0, 54386.0 
GO:0000783 CC 2.87e-04  4/1180     9/29107 D04 nuclear telomere cap complex             2547.0, 7013.0, 7520.0, 54386.0 
GO:0071782 CC 3.26e-04  5/1180    16/29107 D04 endoplasmic reticulum tubular network    3837.0, 7905.0, 22931.0, 57142.0, 80856.0 
GO:0030681 CC 4.64e-04  4/1180    10/29107 D05 multimeric ribonuclease P complex        10556.0, 10799.0, 10940.0, 11102.0 
GO:0005770 CC 4.96e-04 15/1180   138/29107 D08 late endosome                            1182.0, 7251.0, 8417.0, 23461.0, 27072.0, 51552.0, 51699.0, 55737.0, 55745.0, 57231.0, 57403.0, 57599.0, 64089.0, 149371.0, 404636.0 
GO:1904813 CC 5.14e-04 14/1180   124/29107 D05 ficolin-1-rich granule lumen             2547.0, 3837.0, 5049.0, 5701.0, 5713.0, 5718.0, 9861.0, 10213.0, 10694.0, 51646.0, 51719.0, 55832.0, 55860.0, 56888.0 
GO:0005768 CC 5.15e-04 25/1180   295/29107 D07 endosome                                 1213.0, 5867.0, 6643.0, 7251.0, 8417.0, 8674.0, 8678.0, 8766.0, 9135.0, 9559.0, 9685.0, 10016.0, 22841.0, 23033.0, 26060.0, 26258.0, 26750.0, 51028.0, 51699.0, 54940.0, 55737.0, 57182.0, 60592.0, 83930.0, 201475.0 
GO:0070062 CC 5.36e-04 120/1180  2169/29107 D06 extracellular exosome                    39.0, 52.0, 280.0, 310.0, 523.0, 528.0, 669.0, 908.0, 961.0, 1213.0, 1398.0, 1434.0, 1499.0, 1965.0, 1977.0, 2271.0, 2739.0, 2823.0, 3015.0, 3094.0, 3183.0, 3301.0, 3308.0, 3837.0, 3945.0, 4677.0, 5037.0, 5048.0, 5049.0, 5110.0, 5134.0, 5250.0, 5464.0, 5515.0, 5538.0, 5567.0, 5682.0, 5684.0, 5685.0, 5687.0, 5688.0, 5706.0, 5713.0, 5718.0, 5861.0, 5862.0, 5867.0, 5870.0, 5898.0, 5901.0, 5910.0, 5917.0, 6009.0, 6647.0, 6782.0, 6950.0, 7251.0, 7266.0, 7295.0, 7322.0, 7323.0, 7334.0, 7336.0, 7360.0, 7419.0, 8363.0, 8417.0, 8452.0, 8649.0, 8766.0, 8803.0, 8836.0, 9097.0, 9141.0, 9446.0, 9657.0, 9868.0, 10016.0, 10294.0, 10402.0, 10447.0, 10575.0, 10576.0, 10694.0, 10971.0, 11034.0, 11127.0, 11315.0, 11320.0, 23365.0, 26052.0, 26060.0, 26994.0, 27069.0, 27101.0, 27430.0, 29789.0, 51028.0, 51031.0, 51382.0, 51449.0, 51510.0, 51534.0, 51552.0, 51571.0, 51719.0, 51768.0, 55207.0, 55737.0, 55832.0, 57132.0, 57403.0, 60496.0, 63979.0, 79017.0, 80218.0, 84817.0, 84932.0, 134147.0, 258010.0 
GO:0016607 CC 5.43e-04 32/1180   411/29107 D03 nuclear speck                            2961.0, 4338.0, 4707.0, 5563.0, 6627.0, 7341.0, 8539.0, 8683.0, 8926.0, 9063.0, 10284.0, 10286.0, 10569.0, 10915.0, 10929.0, 10933.0, 10946.0, 11052.0, 25898.0, 29883.0, 51138.0, 51322.0, 51501.0, 55105.0, 55269.0, 64326.0, 79719.0, 79872.0, 84248.0, 140691.0, 163486.0, 102157402.0 
GO:0030496 CC 6.14e-04 17/1180   171/29107 D02 midbody                                  1540.0, 1894.0, 2079.0, 5291.0, 5901.0, 5911.0, 6867.0, 9025.0, 23172.0, 23568.0, 26354.0, 51646.0, 55207.0, 57132.0, 57149.0, 93627.0, 136647.0 
GO:0005765 CC 6.15e-04 27/1180   331/29107 D07 lysosomal membrane                       164.0, 373.0, 523.0, 528.0, 1182.0, 4012.0, 5862.0, 6009.0, 8417.0, 8649.0, 10490.0, 23461.0, 27072.0, 51382.0, 51552.0, 55207.0, 55255.0, 55529.0, 55737.0, 55745.0, 57120.0, 57231.0, 57665.0, 83930.0, 119032.0, 201475.0, 282991.0 
GO:0098826 CC 6.25e-04  3/1180     5/29107 D05 endoplasmic reticulum tubular network membrane 57142.0, 64225.0, 80856.0 
GO:0001405 CC 6.25e-04  3/1180     5/29107 D04 PAM complex, Tim23 associated import motor 80273.0, 131118.0, 134266.0 
GO:0055037 CC 6.54e-04 14/1180   127/29107 D08 recycling endosome                       164.0, 1182.0, 5901.0, 5911.0, 8417.0, 8766.0, 9135.0, 9896.0, 10490.0, 26994.0, 51552.0, 53354.0, 57614.0, 201475.0 
GO:0031902 CC 6.54e-04 14/1180   127/29107 D07 late endosome membrane                   1182.0, 7251.0, 9896.0, 10490.0, 23461.0, 27072.0, 51028.0, 55207.0, 55529.0, 55745.0, 57132.0, 57231.0, 64089.0, 83930.0 
GO:0031464 CC 7.05e-04  4/1180    11/29107 D07 Cul4A-RING E3 ubiquitin ligase complex   9978.0, 11146.0, 51185.0, 64326.0 
GO:0016580 CC 7.05e-04  4/1180    11/29107 D05 Sin3 complex                             3066.0, 3622.0, 10933.0, 64426.0 
GO:0005845 CC 7.05e-04  4/1180    11/29107 D03 mRNA cap binding complex                 1977.0, 4686.0, 8731.0, 83640.0 
GO:1904115 CC 9.47e-04  9/1180    63/29107 D06 axon cytoplasm                           3281.0, 4976.0, 5048.0, 6647.0, 11127.0, 26258.0, 55207.0, 55860.0, 282991.0 
GO:0005839 CC 1.01e-03  5/1180    20/29107 D02 proteasome core complex                  5682.0, 5684.0, 5685.0, 5687.0, 5688.0 
GO:0030904 CC 1.02e-03  4/1180    12/29107 D03 retromer complex                         6643.0, 9559.0, 51699.0, 55737.0 
GO:0010008 CC 1.08e-03 20/1180   227/29107 D06 endosome membrane                        1182.0, 6643.0, 7251.0, 7323.0, 8649.0, 8678.0, 9559.0, 9896.0, 11311.0, 26060.0, 27072.0, 51510.0, 51534.0, 51699.0, 55681.0, 55737.0, 57132.0, 57403.0, 64841.0, 80762.0 
GO:0045254 CC 1.21e-03  3/1180     6/29107 D04 pyruvate dehydrogenase complex           1737.0, 1738.0, 5162.0 
GO:0098837 CC 1.21e-03  3/1180     6/29107 D09 postsynaptic recycling endosome          5867.0, 8766.0, 23673.0 
GO:0000776 CC 1.38e-03 13/1180   122/29107 D05 kinetochore                              4085.0, 4659.0, 5048.0, 10671.0, 10910.0, 23122.0, 23219.0, 51143.0, 55055.0, 64769.0, 64946.0, 79980.0, 378708.0 
GO:0005694 CC 1.50e-03 18/1180   198/29107 D05 chromosome                               545.0, 2271.0, 2959.0, 5810.0, 9575.0, 11073.0, 11103.0, 11137.0, 26156.0, 26354.0, 51535.0, 56158.0, 64946.0, 80204.0, 84154.0, 84301.0, 85865.0, 112441434.0 
GO:0032991 CC 1.57e-03 43/1180   643/29107 D01 protein-containing complex               158.0, 1024.0, 1213.0, 1353.0, 1398.0, 1499.0, 2547.0, 3066.0, 3183.0, 5423.0, 5573.0, 5591.0, 5901.0, 6643.0, 6647.0, 6772.0, 7321.0, 7322.0, 7334.0, 7520.0, 8363.0, 8766.0, 9135.0, 9372.0, 10059.0, 10657.0, 10910.0, 10971.0, 11216.0, 25782.0, 25994.0, 26747.0, 29966.0, 51026.0, 51499.0, 53339.0, 57120.0, 66036.0, 79609.0, 79959.0, 117178.0, 131118.0, 493856.0 
GO:0000274 CC 1.64e-03  2/1180     2/29107 D04 mitochondrial proton-transporting ATP synthase, stator stalk 539.0, 10476.0 
GO:0031372 CC 1.64e-03  2/1180     2/29107 D05 UBC13-MMS2 complex                       7334.0, 7336.0 
GO:0031533 CC 1.64e-03  2/1180     2/29107 D05 mRNA cap methyltransferase complex       8731.0, 83640.0 
GO:0034274 CC 1.64e-03  2/1180     2/29107 D04 Atg12-Atg5-Atg16 complex                 9140.0, 9474.0 
GO:0043564 CC 1.64e-03  2/1180     2/29107 D03 Ku70:Ku80 complex                        2547.0, 7520.0 
GO:0032302 CC 1.64e-03  2/1180     2/29107 D04 MutSbeta complex                         4436.0, 4437.0 
GO:0031966 CC 1.83e-03 12/1180   111/29107 D04 mitochondrial membrane                   4704.0, 4706.0, 4712.0, 4722.0, 4976.0, 6390.0, 7417.0, 8678.0, 28978.0, 29078.0, 81853.0, 90624.0 
GO:0030532 CC 1.94e-03  4/1180    14/29107 D03 small nuclear ribonucleoprotein complex  6627.0, 6636.0, 10565.0, 10569.0 
GO:0031466 CC 2.06e-03  3/1180     7/29107 D06 Cul5-RING ubiquitin ligase complex       8065.0, 9616.0, 9978.0 
GO:0005655 CC 2.06e-03  3/1180     7/29107 D06 nucleolar ribonuclease P complex         10556.0, 10799.0, 10940.0 
GO:0005761 CC 2.42e-03  5/1180    24/29107 D07 mitochondrial ribosome                   28998.0, 51318.0, 55052.0, 78988.0, 118487.0 
GO:0034774 CC 2.47e-03 12/1180   115/29107 D06 secretory granule lumen                  2547.0, 5049.0, 5701.0, 5713.0, 5718.0, 7520.0, 9861.0, 10213.0, 10694.0, 29106.0, 51719.0, 55832.0 
GO:0072686 CC 2.47e-03 12/1180   115/29107 D06 mitotic spindle                          996.0, 1213.0, 1894.0, 4085.0, 8452.0, 9657.0, 23122.0, 51637.0, 79718.0, 79884.0, 93627.0, 126731.0 
GO:0034045 CC 2.56e-03  4/1180    15/29107 D03 phagophore assembly site membrane        9140.0, 9474.0, 9821.0, 55102.0 
GO:0005615 CC 1.49e-16 14/1180  1700/29107 D02 extracellular space                      522.0, 3479.0, 6647.0, 8836.0, 10447.0, 10940.0, 23234.0, 23394.0, 26354.0, 26521.0, 51118.0, 54841.0, 285315.0, 387104.0 
GO:0005887 CC 9.95e-10 18/1180  1403/29107 D04 integral component of plasma membrane    961.0, 1182.0, 4012.0, 5250.0, 6574.0, 7220.0, 7991.0, 8869.0, 9194.0, 10559.0, 55117.0, 55246.0, 56139.0, 64327.0, 80723.0, 114134.0, 145389.0, 374986.0 
GO:0005576 CC 7.11e-05 44/1180  1854/29107 D02 extracellular region                     1404.0, 2135.0, 2547.0, 3183.0, 3479.0, 3837.0, 4012.0, 5049.0, 5538.0, 5701.0, 5713.0, 5718.0, 5728.0, 6647.0, 7295.0, 7520.0, 8363.0, 8836.0, 9861.0, 10213.0, 10447.0, 10490.0, 10576.0, 10694.0, 25852.0, 29106.0, 29789.0, 50810.0, 51571.0, 51646.0, 51719.0, 55109.0, 55832.0, 55860.0, 56139.0, 56888.0, 57486.0, 59084.0, 79980.0, 80762.0, 205327.0, 387263.0, 492311.0, 653308.0 
GO:0009897 CC 9.35e-05  1/1180   301/29107 D03 external side of plasma membrane         1182.0 
GO:0062023 CC 2.90e-04  3/1180   374/29107 D04 collagen-containing extracellular matrix 310.0, 1404.0, 284018.0 
GO:0031012 CC 8.77e-04  1/1180   245/29107 D03 extracellular matrix                     1404.0 
GO:0005886 CC 9.94e-04 143/1180  4500/29107 D03 plasma membrane                          132.0, 373.0, 390.0, 523.0, 528.0, 539.0, 673.0, 687.0, 961.0, 1022.0, 1182.0, 1213.0, 1398.0, 1499.0, 1983.0, 2060.0, 2181.0, 2739.0, 2823.0, 3094.0, 3622.0, 3845.0, 4012.0, 4659.0, 4718.0, 5049.0, 5144.0, 5290.0, 5291.0, 5494.0, 5515.0, 5567.0, 5728.0, 5867.0, 5870.0, 5898.0, 5911.0, 6009.0, 6307.0, 6390.0, 6574.0, 6647.0, 6675.0, 7220.0, 7251.0, 7320.0, 7323.0, 7341.0, 7520.0, 7976.0, 7991.0, 8417.0, 8452.0, 8649.0, 8674.0, 8935.0, 9069.0, 9097.0, 9194.0, 9213.0, 9218.0, 9522.0, 9685.0, 9867.0, 9958.0, 10048.0, 10550.0, 10955.0, 11073.0, 11216.0, 11315.0, 22931.0, 22950.0, 23122.0, 23234.0, 23256.0, 23305.0, 23461.0, 25782.0, 25945.0, 26052.0, 26060.0, 26575.0, 26996.0, 27032.0, 28977.0, 28982.0, 29966.0, 29970.0, 51143.0, 51382.0, 51390.0, 51449.0, 51552.0, 51768.0, 54495.0, 55117.0, 55129.0, 55188.0, 55327.0, 55352.0, 55529.0, 55591.0, 55605.0, 55706.0, 55754.0, 55770.0, 55975.0, 56888.0, 56990.0, 57120.0, 57142.0, 57282.0, 57403.0, 57486.0, 57515.0, 57534.0, 59084.0, 64393.0, 64400.0, 65080.0, 80723.0, 81614.0, 81847.0, 84102.0, 84272.0, 84932.0, 114134.0, 115752.0, 120103.0, 145389.0, 149371.0, 157378.0, 161742.0, 201475.0, 258010.0, 259232.0, 285172.0, 340481.0, 388753.0, 403313.0, 730094.0, 100113407.0 
GO:0009986 CC 2.64e-03 10/1180   579/29107 D02 cell surface                             522.0, 961.0, 1182.0, 4898.0, 5898.0, 7976.0, 8674.0, 9097.0, 54495.0, 54542.0 
GO:0005515 MF 3.00e-95 848/1180 12418/29107 D02 protein binding                          39.0, 52.0, 164.0, 225.0, 310.0, 318.0, 373.0, 390.0, 400.0, 509.0, 514.0, 515.0, 522.0, 523.0, 528.0, 539.0, 545.0, 669.0, 673.0, 819.0, 892.0, 908.0, 961.0, 996.0, 1022.0, 1024.0, 1033.0, 1040.0, 1054.0, 1182.0, 1213.0, 1345.0, 1347.0, 1350.0, 1353.0, 1386.0, 1389.0, 1398.0, 1434.0, 1479.0, 1499.0, 1540.0, 1653.0, 1656.0, 1737.0, 1738.0, 1894.0, 1965.0, 1974.0, 1977.0, 1983.0, 2060.0, 2079.0, 2107.0, 2135.0, 2181.0, 2271.0, 2287.0, 2547.0, 2553.0, 2730.0, 2739.0, 2823.0, 2926.0, 2957.0, 2959.0, 2961.0, 2965.0, 3015.0, 3066.0, 3094.0, 3183.0, 3267.0, 3281.0, 3301.0, 3308.0, 3479.0, 3612.0, 3622.0, 3658.0, 3836.0, 3837.0, 3841.0, 3843.0, 3845.0, 3945.0, 4012.0, 4085.0, 4175.0, 4205.0, 4331.0, 4338.0, 4436.0, 4437.0, 4649.0, 4659.0, 4677.0, 4686.0, 4697.0, 4698.0, 4704.0, 4706.0, 4711.0, 4712.0, 4719.0, 4722.0, 4724.0, 4725.0, 4733.0, 4898.0, 4942.0, 4947.0, 4976.0, 5000.0, 5037.0, 5048.0, 5049.0, 5110.0, 5134.0, 5140.0, 5144.0, 5162.0, 5203.0, 5283.0, 5290.0, 5291.0, 5423.0, 5431.0, 5440.0, 5481.0, 5494.0, 5504.0, 5515.0, 5516.0, 5537.0, 5538.0, 5563.0, 5567.0, 5573.0, 5591.0, 5599.0, 5610.0, 5682.0, 5684.0, 5685.0, 5687.0, 5688.0, 5700.0, 5701.0, 5706.0, 5711.0, 5713.0, 5718.0, 5728.0, 5775.0, 5805.0, 5810.0, 5813.0, 5814.0, 5861.0, 5862.0, 5867.0, 5870.0, 5887.0, 5898.0, 5901.0, 5910.0, 5911.0, 5917.0, 5955.0, 5983.0, 6009.0, 6018.0, 6049.0, 6059.0, 6119.0, 6138.0, 6307.0, 6390.0, 6391.0, 6400.0, 6500.0, 6613.0, 6627.0, 6636.0, 6643.0, 6647.0, 6728.0, 6772.0, 6782.0, 6785.0, 6867.0, 6877.0, 6879.0, 6921.0, 6950.0, 7013.0, 7163.0, 7172.0, 7220.0, 7251.0, 7265.0, 7266.0, 7295.0, 7320.0, 7321.0, 7322.0, 7323.0, 7334.0, 7336.0, 7341.0, 7347.0, 7357.0, 7360.0, 7381.0, 7385.0, 7386.0, 7388.0, 7417.0, 7428.0, 7458.0, 7520.0, 7565.0, 7693.0, 7707.0, 7733.0, 7752.0, 7763.0, 7905.0, 7976.0, 8027.0, 8036.0, 8065.0, 8195.0, 8315.0, 8363.0, 8417.0, 8452.0, 8487.0, 8505.0, 8533.0, 8539.0, 8562.0, 8649.0, 8658.0, 8674.0, 8678.0, 8683.0, 8731.0, 8732.0, 8766.0, 8803.0, 8813.0, 8836.0, 8891.0, 8935.0, 9025.0, 9063.0, 9069.0, 9097.0, 9107.0, 9135.0, 9140.0, 9141.0, 9194.0, 9202.0, 9218.0, 9236.0, 9318.0, 9326.0, 9372.0, 9377.0, 9412.0, 9446.0, 9453.0, 9474.0, 9521.0, 9522.0, 9538.0, 9559.0, 9575.0, 9604.0, 9616.0, 9631.0, 9655.0, 9657.0, 9666.0, 9685.0, 9690.0, 9729.0, 9804.0, 9818.0, 9821.0, 9841.0, 9852.0, 9861.0, 9867.0, 9868.0, 9874.0, 9882.0, 9896.0, 9908.0, 9931.0, 9958.0, 9975.0, 9978.0, 10000.0, 10001.0, 10016.0, 10048.0, 10049.0, 10054.0, 10059.0, 10069.0, 10087.0, 10111.0, 10116.0, 10128.0, 10138.0, 10200.0, 10213.0, 10284.0, 10286.0, 10289.0, 10294.0, 10299.0, 10302.0, 10424.0, 10438.0, 10447.0, 10476.0, 10480.0, 10484.0, 10490.0, 10526.0, 10527.0, 10539.0, 10550.0, 10556.0, 10559.0, 10565.0, 10569.0, 10575.0, 10576.0, 10621.0, 10622.0, 10632.0, 10651.0, 10657.0, 10678.0, 10694.0, 10730.0, 10762.0, 10907.0, 10910.0, 10915.0, 10926.0, 10927.0, 10929.0, 10933.0, 10939.0, 10940.0, 10946.0, 10955.0, 10971.0, 10987.0, 11017.0, 11034.0, 11051.0, 11052.0, 11073.0, 11097.0, 11102.0, 11103.0, 11124.0, 11127.0, 11146.0, 11168.0, 11171.0, 11216.0, 11311.0, 11315.0, 11321.0, 11335.0, 22826.0, 22841.0, 22868.0, 22878.0, 22902.0, 22908.0, 22931.0, 22950.0, 23008.0, 23032.0, 23122.0, 23142.0, 23172.0, 23173.0, 23204.0, 23219.0, 23234.0, 23256.0, 23355.0, 23365.0, 23390.0, 23394.0, 23480.0, 23548.0, 23568.0, 23588.0, 23590.0, 23595.0, 23608.0, 23609.0, 23637.0, 23673.0, 23741.0, 23760.0, 23788.0, 25782.0, 25820.0, 25831.0, 25843.0, 25847.0, 25852.0, 25874.0, 25898.0, 25945.0, 26049.0, 26052.0, 26060.0, 26127.0, 26128.0, 26258.0, 26268.0, 26273.0, 26354.0, 26575.0, 26747.0, 26750.0, 26821.0, 26953.0, 26994.0, 26996.0, 27069.0, 27072.0, 27101.0, 27244.0, 27247.0, 27248.0, 27249.0, 27257.0, 27258.0, 27430.0, 28969.0, 28978.0, 28982.0, 28998.0, 29035.0, 29068.0, 29078.0, 29079.0, 29081.0, 29088.0, 29094.0, 29106.0, 29789.0, 29883.0, 29887.0, 29966.0, 29970.0, 30001.0, 51003.0, 51021.0, 51022.0, 51026.0, 51028.0, 51101.0, 51103.0, 51108.0, 51118.0, 51124.0, 51126.0, 51138.0, 51141.0, 51143.0, 51185.0, 51187.0, 51188.0, 51193.0, 51194.0, 51230.0, 51234.0, 51247.0, 51256.0, 51277.0, 51322.0, 51361.0, 51377.0, 51382.0, 51386.0, 51390.0, 51441.0, 51449.0, 51463.0, 51499.0, 51501.0, 51510.0, 51527.0, 51534.0, 51535.0, 51538.0, 51552.0, 51567.0, 51571.0, 51582.0, 51637.0, 51645.0, 51646.0, 51699.0, 51719.0, 51805.0, 51808.0, 53339.0, 54107.0, 54205.0, 54386.0, 54495.0, 54585.0, 54708.0, 54764.0, 54765.0, 54840.0, 54841.0, 54878.0, 54881.0, 54904.0, 54931.0, 54940.0, 54943.0, 54951.0, 54955.0, 54968.0, 55003.0, 55005.0, 55010.0, 55052.0, 55055.0, 55109.0, 55117.0, 55132.0, 55142.0, 55149.0, 55161.0, 55167.0, 55174.0, 55197.0, 55207.0, 55212.0, 55239.0, 55246.0, 55255.0, 55266.0, 55269.0, 55270.0, 55280.0, 55322.0, 55327.0, 55334.0, 55352.0, 55500.0, 55529.0, 55605.0, 55607.0, 55631.0, 55635.0, 55668.0, 55681.0, 55720.0, 55737.0, 55754.0, 55759.0, 55768.0, 55770.0, 55812.0, 55831.0, 55832.0, 55837.0, 55854.0, 55860.0, 55863.0, 55967.0, 55969.0, 55975.0, 56158.0, 56256.0, 56605.0, 56648.0, 56655.0, 56681.0, 56900.0, 56906.0, 56942.0, 56943.0, 56984.0, 56990.0, 57037.0, 57102.0, 57103.0, 57120.0, 57132.0, 57142.0, 57182.0, 57209.0, 57403.0, 57511.0, 57515.0, 57531.0, 57534.0, 57599.0, 57697.0, 58478.0, 59286.0, 59343.0, 60491.0, 60496.0, 60559.0, 60561.0, 60592.0, 60684.0, 63877.0, 63933.0, 63979.0, 64110.0, 64149.0, 64168.0, 64225.0, 64326.0, 64327.0, 64343.0, 64393.0, 64400.0, 64426.0, 64431.0, 64756.0, 64769.0, 64839.0, 64841.0, 64848.0, 64946.0, 65008.0, 65080.0, 65977.0, 66036.0, 78988.0, 79020.0, 79072.0, 79078.0, 79133.0, 79157.0, 79269.0, 79568.0, 79596.0, 79609.0, 79624.0, 79647.0, 79657.0, 79693.0, 79699.0, 79718.0, 79719.0, 79723.0, 79752.0, 79753.0, 79770.0, 79794.0, 79809.0, 79810.0, 79833.0, 79872.0, 79876.0, 79959.0, 79980.0, 80006.0, 80007.0, 80013.0, 80204.0, 80218.0, 80273.0, 80349.0, 80723.0, 80762.0, 80821.0, 81555.0, 81631.0, 81847.0, 81853.0, 81892.0, 83640.0, 83693.0, 83732.0, 83877.0, 83930.0, 83989.0, 84078.0, 84083.0, 84084.0, 84102.0, 84154.0, 84248.0, 84250.0, 84259.0, 84272.0, 84301.0, 84306.0, 84311.0, 84312.0, 84340.0, 84525.0, 84541.0, 84549.0, 84669.0, 84816.0, 84817.0, 84908.0, 84932.0, 84955.0, 85025.0, 85865.0, 89890.0, 90355.0, 90624.0, 90826.0, 91137.0, 91408.0, 91750.0, 91801.0, 91942.0, 92283.0, 93474.0, 93487.0, 94081.0, 112942.0, 114134.0, 114791.0, 114882.0, 114926.0, 114932.0, 115752.0, 116150.0, 116832.0, 117178.0, 118487.0, 119032.0, 122830.0, 123228.0, 123811.0, 124411.0, 124808.0, 126068.0, 126272.0, 131118.0, 131474.0, 131965.0, 132789.0, 134429.0, 134510.0, 135154.0, 136647.0, 137392.0, 138199.0, 140461.0, 140691.0, 140739.0, 143098.0, 143686.0, 145282.0, 145389.0, 146434.0, 147007.0, 147339.0, 147923.0, 149371.0, 149420.0, 150590.0, 150678.0, 152559.0, 152926.0, 153339.0, 153527.0, 154807.0, 157378.0, 160418.0, 160760.0, 161742.0, 162239.0, 163059.0, 163081.0, 163126.0, 163255.0, 166785.0, 167227.0, 197131.0, 200933.0, 201475.0, 201895.0, 203102.0, 205564.0, 219749.0, 221786.0, 222234.0, 253943.0, 255758.0, 255919.0, 256309.0, 258010.0, 259232.0, 261726.0, 282991.0, 283578.0, 283742.0, 284184.0, 284307.0, 284309.0, 285172.0, 285315.0, 285600.0, 340481.0, 345757.0, 374986.0, 375056.0, 378708.0, 388272.0, 388753.0, 403313.0, 440145.0, 440574.0, 440603.0, 493856.0, 554251.0, 642273.0, 728568.0, 729515.0, 100113407.0, 100996939.0, 102157402.0, 107080638.0, 112441434.0 
GO:0003723 MF 5.89e-24 141/1180  1388/29107 D04 RNA binding                              132.0, 310.0, 509.0, 908.0, 1213.0, 1479.0, 1653.0, 1656.0, 1965.0, 1974.0, 1977.0, 1983.0, 2079.0, 2107.0, 2287.0, 2547.0, 2926.0, 2961.0, 3066.0, 3183.0, 3267.0, 3658.0, 3837.0, 3843.0, 4686.0, 5037.0, 5431.0, 5591.0, 5610.0, 5682.0, 5687.0, 5700.0, 5813.0, 5814.0, 5901.0, 6138.0, 6613.0, 6627.0, 6636.0, 6728.0, 6950.0, 7295.0, 7334.0, 7341.0, 7458.0, 7520.0, 8363.0, 8539.0, 8634.0, 8683.0, 8731.0, 9666.0, 9689.0, 9908.0, 9931.0, 10128.0, 10200.0, 10284.0, 10289.0, 10438.0, 10539.0, 10556.0, 10575.0, 10657.0, 10884.0, 10885.0, 10915.0, 10929.0, 10940.0, 10946.0, 10949.0, 11051.0, 11052.0, 11097.0, 11103.0, 11168.0, 11171.0, 11222.0, 22868.0, 23608.0, 23609.0, 26156.0, 26354.0, 26747.0, 27257.0, 27258.0, 28977.0, 28998.0, 29088.0, 29106.0, 29883.0, 50804.0, 51118.0, 51143.0, 51377.0, 51386.0, 51441.0, 51535.0, 51538.0, 51637.0, 51808.0, 54514.0, 54517.0, 54542.0, 54931.0, 55052.0, 55132.0, 55149.0, 55269.0, 55720.0, 55854.0, 56267.0, 57142.0, 60488.0, 64393.0, 64848.0, 64895.0, 65008.0, 65080.0, 79072.0, 79753.0, 79810.0, 81892.0, 83640.0, 84154.0, 84248.0, 84311.0, 84549.0, 85865.0, 92400.0, 115752.0, 118487.0, 134430.0, 142940.0, 150590.0, 219927.0, 221092.0, 253943.0, 283742.0, 388753.0, 493856.0 
GO:0008137 MF 1.88e-13 17/1180    42/29107 D07 NADH dehydrogenase (ubiquinone) activity 4697.0, 4698.0, 4704.0, 4707.0, 4708.0, 4709.0, 4710.0, 4711.0, 4712.0, 4714.0, 4717.0, 4718.0, 4719.0, 4722.0, 4724.0, 4725.0, 55967.0 
GO:0004842 MF 3.05e-10 33/1180   230/29107 D04 ubiquitin-protein transferase activity   373.0, 6049.0, 6400.0, 7320.0, 7321.0, 7322.0, 7323.0, 7334.0, 7428.0, 8065.0, 8315.0, 8452.0, 8916.0, 9025.0, 9666.0, 9867.0, 9978.0, 10299.0, 25820.0, 25898.0, 26091.0, 26260.0, 26268.0, 26273.0, 57531.0, 57534.0, 64326.0, 79596.0, 79872.0, 80204.0, 81847.0, 140691.0, 143279.0 
GO:0051082 MF 4.16e-09 21/1180   112/29107 D03 unfolded protein binding                 908.0, 3301.0, 5203.0, 6782.0, 6950.0, 7265.0, 8195.0, 9804.0, 10049.0, 10294.0, 10575.0, 10576.0, 10694.0, 10939.0, 27248.0, 51103.0, 55027.0, 56605.0, 80273.0, 134266.0, 100131801.0 
GO:0061630 MF 5.79e-09 36/1180   298/29107 D05 ubiquitin protein ligase activity        6049.0, 7321.0, 7322.0, 7323.0, 8315.0, 8452.0, 9025.0, 9412.0, 9604.0, 9616.0, 9666.0, 9690.0, 9978.0, 10001.0, 10299.0, 23608.0, 23609.0, 25820.0, 25831.0, 25898.0, 26994.0, 51003.0, 54542.0, 54708.0, 54765.0, 55148.0, 55167.0, 56888.0, 57531.0, 64326.0, 79872.0, 81847.0, 140691.0, 147339.0, 197131.0, 285671.0 
GO:0005525 MF 2.55e-08 40/1180   373/29107 D08 GTP binding                              318.0, 373.0, 390.0, 400.0, 1983.0, 3845.0, 4733.0, 4976.0, 5861.0, 5862.0, 5867.0, 5870.0, 5898.0, 5901.0, 5911.0, 6009.0, 8732.0, 8766.0, 10059.0, 11321.0, 22931.0, 26052.0, 26354.0, 28512.0, 29789.0, 51277.0, 51552.0, 55207.0, 55720.0, 56681.0, 57403.0, 58477.0, 60558.0, 64225.0, 84084.0, 84340.0, 84932.0, 85865.0, 166785.0, 201475.0 
GO:0046933 MF 6.86e-08  8/1180    16/29107 D08 proton-transporting ATP synthase activity, rotational mechanism 509.0, 514.0, 515.0, 522.0, 523.0, 539.0, 10476.0, 10632.0 
GO:0046872 MF 1.41e-07 144/1180  2297/29107 D04 metal ion binding                        132.0, 280.0, 400.0, 687.0, 1386.0, 3267.0, 3301.0, 3422.0, 3622.0, 3658.0, 4649.0, 4719.0, 4898.0, 5134.0, 5136.0, 5140.0, 5144.0, 5423.0, 5431.0, 5471.0, 5515.0, 5516.0, 5537.0, 5563.0, 5805.0, 5922.0, 6018.0, 6049.0, 6390.0, 6391.0, 7360.0, 7385.0, 7386.0, 7565.0, 7673.0, 7693.0, 7707.0, 7733.0, 7752.0, 9326.0, 9372.0, 9377.0, 9453.0, 9604.0, 9666.0, 9841.0, 9867.0, 9931.0, 10111.0, 10138.0, 10213.0, 10294.0, 10539.0, 10730.0, 10987.0, 11097.0, 11320.0, 23173.0, 23259.0, 23355.0, 23590.0, 23608.0, 23609.0, 25831.0, 25843.0, 26747.0, 27032.0, 27072.0, 27107.0, 29068.0, 29789.0, 29883.0, 51022.0, 51101.0, 51185.0, 51193.0, 51230.0, 51321.0, 51646.0, 51699.0, 54205.0, 54511.0, 54542.0, 54764.0, 54840.0, 54904.0, 54928.0, 54989.0, 55167.0, 55270.0, 55703.0, 55768.0, 55847.0, 55854.0, 56906.0, 57037.0, 57209.0, 57486.0, 64326.0, 64895.0, 79596.0, 79624.0, 79872.0, 80821.0, 80856.0, 81689.0, 81856.0, 83732.0, 84083.0, 85465.0, 92283.0, 93474.0, 114805.0, 116150.0, 121536.0, 126068.0, 128387.0, 140612.0, 140691.0, 146434.0, 147923.0, 147947.0, 148213.0, 152926.0, 160760.0, 162239.0, 162962.0, 163059.0, 163081.0, 163131.0, 163255.0, 170960.0, 199777.0, 219749.0, 284161.0, 284307.0, 284309.0, 285671.0, 374899.0, 388566.0, 390927.0, 493856.0, 728927.0, 729288.0 
GO:0003924 MF 1.96e-07 35/1180   327/29107 D07 GTPase activity                          373.0, 390.0, 400.0, 3845.0, 4733.0, 4976.0, 5861.0, 5862.0, 5867.0, 5870.0, 5898.0, 5901.0, 5911.0, 6009.0, 8766.0, 10059.0, 11321.0, 22931.0, 26052.0, 26575.0, 28512.0, 51277.0, 51552.0, 55207.0, 55720.0, 56681.0, 57403.0, 60558.0, 64225.0, 84084.0, 84340.0, 84932.0, 85865.0, 166785.0, 201475.0 
GO:0031625 MF 5.17e-07 32/1180   296/29107 D05 ubiquitin protein ligase binding         819.0, 1398.0, 1629.0, 3301.0, 5567.0, 5573.0, 5684.0, 5898.0, 6613.0, 6950.0, 7251.0, 7320.0, 7321.0, 7334.0, 7341.0, 7520.0, 8065.0, 8452.0, 8678.0, 9025.0, 9063.0, 9978.0, 10059.0, 10128.0, 10576.0, 11124.0, 11146.0, 25820.0, 27101.0, 57142.0, 81631.0, 84250.0 
GO:0019003 MF 1.41e-06 14/1180    74/29107 D08 GDP binding                              373.0, 3845.0, 5862.0, 5867.0, 5898.0, 5901.0, 5911.0, 6009.0, 22931.0, 51143.0, 51552.0, 55207.0, 57403.0, 201475.0 
GO:0051537 MF 2.03e-06  8/1180    23/29107 D04 2 iron, 2 sulfur cluster binding         2230.0, 4719.0, 6390.0, 7386.0, 51022.0, 55847.0, 81689.0, 493856.0 
GO:0003743 MF 4.97e-06 11/1180    51/29107 D06 translation initiation factor activity   1965.0, 1974.0, 1977.0, 1983.0, 7458.0, 8562.0, 8891.0, 10289.0, 10480.0, 10987.0, 51386.0 
GO:0009055 MF 7.34e-06 12/1180    63/29107 D03 electron transfer activity               1347.0, 1353.0, 2230.0, 4199.0, 4719.0, 4722.0, 6390.0, 6391.0, 9377.0, 10975.0, 51022.0, 54205.0 
GO:0031267 MF 7.71e-06 27/1180   259/29107 D05 small GTPase binding                     164.0, 1434.0, 1894.0, 3837.0, 3843.0, 6647.0, 9910.0, 10048.0, 10059.0, 10526.0, 10527.0, 11127.0, 22841.0, 23032.0, 23637.0, 25782.0, 29966.0, 51194.0, 51256.0, 51571.0, 55770.0, 56990.0, 57531.0, 149371.0, 163486.0, 404636.0, 107080638.0 
GO:0042802 MF 8.03e-06 96/1180  1495/29107 D03 identical protein binding                158.0, 373.0, 586.0, 673.0, 892.0, 1054.0, 1386.0, 1737.0, 3183.0, 3281.0, 3612.0, 3945.0, 4085.0, 4175.0, 4199.0, 4733.0, 4942.0, 5048.0, 5471.0, 5610.0, 5688.0, 5706.0, 5728.0, 5805.0, 6643.0, 6647.0, 6675.0, 6772.0, 6877.0, 7013.0, 7360.0, 8315.0, 8452.0, 8678.0, 9025.0, 9069.0, 9453.0, 9818.0, 9852.0, 9958.0, 10016.0, 10059.0, 10111.0, 10539.0, 10657.0, 10915.0, 10971.0, 11051.0, 11073.0, 11315.0, 11335.0, 22841.0, 23204.0, 23219.0, 23390.0, 25874.0, 26060.0, 26127.0, 26258.0, 26747.0, 27072.0, 29970.0, 51361.0, 51538.0, 51637.0, 53339.0, 54585.0, 54931.0, 55149.0, 55607.0, 55617.0, 55847.0, 55975.0, 57120.0, 57132.0, 60491.0, 64089.0, 64168.0, 64225.0, 64841.0, 65977.0, 79078.0, 79872.0, 80007.0, 80273.0, 80856.0, 81853.0, 84301.0, 114932.0, 123811.0, 126272.0, 132789.0, 145282.0, 166785.0, 283742.0, 285148.0 
GO:0005524 MF 8.58e-06 94/1180  1458/29107 D08 ATP binding                              132.0, 225.0, 523.0, 545.0, 673.0, 908.0, 1022.0, 1024.0, 1182.0, 1633.0, 1653.0, 1656.0, 1974.0, 2181.0, 2547.0, 3301.0, 3308.0, 4175.0, 4436.0, 4437.0, 4649.0, 4677.0, 5000.0, 5037.0, 5290.0, 5291.0, 5563.0, 5567.0, 5591.0, 5599.0, 5610.0, 5700.0, 5701.0, 5706.0, 5917.0, 6059.0, 6782.0, 6950.0, 7320.0, 7321.0, 7322.0, 7323.0, 7334.0, 7520.0, 8195.0, 8634.0, 8732.0, 8803.0, 8833.0, 9778.0, 9874.0, 9931.0, 10000.0, 10054.0, 10111.0, 10294.0, 10575.0, 10576.0, 10694.0, 10730.0, 10939.0, 11127.0, 22824.0, 23262.0, 23305.0, 23461.0, 26750.0, 27032.0, 29789.0, 51095.0, 51143.0, 53354.0, 54514.0, 54802.0, 55149.0, 55500.0, 55605.0, 55681.0, 57697.0, 63979.0, 64848.0, 64895.0, 79646.0, 79876.0, 83732.0, 84083.0, 84896.0, 93627.0, 118672.0, 127602.0, 140739.0, 149420.0, 644019.0, 102157402.0 
GO:0061608 MF 8.61e-06  7/1180    20/29107 D03 nuclear import signal receptor activity  3836.0, 3837.0, 3841.0, 3843.0, 26953.0, 51194.0, 51501.0 
GO:0003735 MF 1.17e-05 20/1180   164/29107 D02 structural constituent of ribosome       6138.0, 10884.0, 11222.0, 28977.0, 28998.0, 29088.0, 51021.0, 51023.0, 51187.0, 51263.0, 51318.0, 51650.0, 55052.0, 60488.0, 65008.0, 65080.0, 78988.0, 92259.0, 116832.0, 219927.0 
GO:0003691 MF 1.19e-05  5/1180     9/29107 D07 double-stranded telomeric DNA binding    2547.0, 5813.0, 7013.0, 7520.0, 10111.0 
GO:0003729 MF 1.37e-05 23/1180   208/29107 D05 mRNA binding                             1479.0, 1656.0, 2926.0, 4686.0, 5814.0, 8562.0, 9908.0, 10657.0, 10949.0, 11051.0, 11052.0, 11171.0, 11315.0, 22950.0, 27257.0, 28998.0, 50804.0, 51247.0, 51441.0, 54542.0, 79753.0, 84248.0, 253943.0 
GO:0016787 MF 1.53e-05 14/1180    90/29107 D02 hydrolase activity                       514.0, 669.0, 2547.0, 3094.0, 7520.0, 9931.0, 29789.0, 51390.0, 63979.0, 80021.0, 83732.0, 134147.0, 285148.0, 403313.0 
GO:0004722 MF 2.70e-05 10/1180    50/29107 D07 protein serine/threonine phosphatase activity 1033.0, 5494.0, 5515.0, 5516.0, 5537.0, 5728.0, 9107.0, 55631.0, 134510.0, 160760.0 
GO:0070628 MF 3.69e-05  6/1180    17/29107 D03 proteasome binding                       5887.0, 9097.0, 10213.0, 26278.0, 51377.0, 79752.0 
GO:0019784 MF 3.78e-05  4/1180     6/29107 D06 NEDD8-specific protease activity         7347.0, 10987.0, 51138.0, 123228.0 
GO:0008139 MF 5.90e-05  7/1180    26/29107 D05 nuclear localization sequence binding    3836.0, 3837.0, 3841.0, 3843.0, 8315.0, 9818.0, 26953.0 
GO:0001671 MF 7.69e-05  7/1180    27/29107 D03 ATPase activator activity                3301.0, 5867.0, 7266.0, 10049.0, 10294.0, 120526.0, 131118.0 
GO:1990247 MF 8.53e-05  4/1180     7/29107 D05 N6-methyladenosine-containing RNA binding 3183.0, 51441.0, 64848.0, 253943.0 
GO:0019904 MF 2.13e-04 23/1180   245/29107 D03 protein domain specific binding          400.0, 1656.0, 2181.0, 3837.0, 5573.0, 5591.0, 5870.0, 6500.0, 8363.0, 8683.0, 9135.0, 9218.0, 9372.0, 10657.0, 10971.0, 11124.0, 11335.0, 27101.0, 55327.0, 55607.0, 57132.0, 117178.0, 143098.0 
GO:0004930 MF 3.11e-09  3/1180   683/29107 D04 G protein-coupled receptor activity      7976.0, 9213.0, 26996.0 
GO:0004984 MF 1.17e-07  0/1180   399/29107 D04 olfactory receptor activity               
GO:1990837 MF 4.84e-05  6/1180   555/29107 D06 sequence-specific double-stranded DNA binding 1054.0, 1386.0, 9575.0, 9975.0, 146434.0, 162239.0 
GO:1903231 MF 6.77e-05  0/1180   253/29107 D06 mRNA binding involved in posttranscriptional gene silencing  
```
