## Supplementary material for "Transcriptional and genetic sex differences for schizophrenia across the dorsolateral prefrontal cortex, hippocampus, and caudate nucleus": Data S4: GO_analysis_module_brown.txt

```
GO:0022010 BP 2.23e-08   7/831    13/29107 D05 central nervous system myelination       443.0, 745.0, 3766.0, 4099.0, 6663.0, 6900.0, 84504.0 
GO:0042552 BP 3.12e-08  11/831    44/29107 D04 myelination                              3792.0, 4118.0, 4155.0, 5653.0, 8537.0, 8892.0, 9514.0, 10215.0, 51090.0, 55331.0, 83700.0 
GO:0045665 BP 5.15e-06  10/831    58/29107 D06 negative regulation of neuron differentiation 4099.0, 4211.0, 4821.0, 5469.0, 6900.0, 9745.0, 10215.0, 22882.0, 28514.0, 55755.0 
GO:0006821 BP 1.25e-05   9/831    51/29107 D07 chloride transport                       7439.0, 9635.0, 22802.0, 50636.0, 55248.0, 94015.0, 115019.0, 121601.0, 144453.0 
GO:0007015 BP 1.54e-05  14/831   126/29107 D05 actin filament organization              391.0, 3092.0, 4640.0, 4642.0, 7018.0, 9026.0, 9844.0, 9886.0, 10435.0, 29119.0, 57471.0, 65108.0, 84327.0, 134549.0 
GO:0005886 CC 1.82e-11 202/831  4500/29107 D03 plasma membrane                          20.0, 88.0, 100.0, 391.0, 468.0, 825.0, 933.0, 976.0, 1080.0, 1244.0, 1267.0, 1318.0, 1368.0, 1676.0, 1902.0, 1942.0, 2017.0, 2065.0, 2346.0, 2696.0, 2861.0, 2864.0, 2913.0, 2934.0, 2979.0, 3249.0, 3306.0, 3643.0, 3656.0, 3673.0, 3759.0, 3766.0, 3792.0, 3916.0, 4036.0, 4099.0, 4155.0, 4162.0, 4340.0, 4521.0, 4640.0, 4642.0, 4651.0, 4756.0, 5010.0, 5027.0, 5046.0, 5152.0, 5158.0, 5287.0, 5305.0, 5334.0, 5337.0, 5376.0, 5588.0, 5663.0, 5789.0, 6461.0, 6536.0, 6579.0, 6773.0, 6810.0, 6900.0, 7018.0, 7043.0, 7368.0, 7439.0, 7508.0, 8291.0, 8502.0, 8549.0, 8605.0, 8612.0, 8633.0, 8871.0, 9026.0, 9267.0, 9404.0, 9499.0, 9619.0, 9635.0, 9638.0, 9725.0, 9770.0, 9781.0, 9844.0, 9846.0, 9886.0, 10083.0, 10278.0, 10351.0, 10397.0, 10435.0, 10507.0, 10617.0, 10666.0, 11135.0, 11145.0, 11322.0, 22802.0, 22933.0, 23048.0, 23120.0, 23239.0, 23250.0, 23308.0, 23378.0, 23446.0, 23499.0, 23555.0, 23612.0, 23621.0, 25769.0, 25780.0, 26119.0, 26133.0, 27106.0, 28232.0, 28514.0, 29116.0, 29763.0, 29907.0, 50636.0, 51148.0, 51421.0, 51704.0, 53637.0, 53838.0, 53905.0, 54586.0, 54899.0, 54933.0, 55114.0, 55144.0, 55313.0, 55357.0, 55503.0, 55652.0, 56302.0, 57020.0, 57580.0, 57584.0, 58480.0, 60437.0, 60495.0, 63895.0, 63928.0, 64849.0, 65108.0, 79092.0, 79602.0, 79628.0, 79885.0, 79957.0, 80005.0, 80031.0, 83697.0, 83700.0, 84307.0, 84466.0, 84957.0, 85315.0, 85407.0, 85414.0, 88455.0, 89853.0, 90527.0, 90861.0, 93377.0, 93643.0, 94015.0, 113791.0, 115019.0, 115584.0, 117584.0, 118442.0, 118611.0, 121601.0, 123606.0, 128853.0, 128869.0, 131096.0, 133121.0, 135924.0, 140803.0, 143425.0, 144453.0, 145270.0, 147166.0, 152404.0, 154881.0, 162514.0, 201266.0, 219287.0, 222223.0, 256227.0, 283254.0, 338328.0, 342035.0, 347273.0, 399694.0, 643965.0 
GO:0005737 CC 1.46e-08 197/831  4713/29107 D02 cytoplasm                                105.0, 323.0, 468.0, 666.0, 825.0, 835.0, 933.0, 1021.0, 1028.0, 1080.0, 1108.0, 1119.0, 1153.0, 1267.0, 1371.0, 1410.0, 1465.0, 1573.0, 1755.0, 1793.0, 1902.0, 1939.0, 2017.0, 2246.0, 2346.0, 2495.0, 2861.0, 2934.0, 3092.0, 3306.0, 3656.0, 3916.0, 4099.0, 4149.0, 4520.0, 4521.0, 4640.0, 4642.0, 4650.0, 4660.0, 4678.0, 4752.0, 5027.0, 5129.0, 5287.0, 5334.0, 5653.0, 5794.0, 5860.0, 6299.0, 6642.0, 6777.0, 6888.0, 6938.0, 7185.0, 7298.0, 7444.0, 7508.0, 7846.0, 7942.0, 8502.0, 8537.0, 8863.0, 8892.0, 9134.0, 9267.0, 9404.0, 9448.0, 9473.0, 9638.0, 9731.0, 9770.0, 9781.0, 9788.0, 9844.0, 9846.0, 9855.0, 9918.0, 10020.0, 10083.0, 10215.0, 10278.0, 10395.0, 10397.0, 10420.0, 10425.0, 10435.0, 10566.0, 10753.0, 10826.0, 11135.0, 11145.0, 11221.0, 11240.0, 11276.0, 11322.0, 22858.0, 22933.0, 22998.0, 23150.0, 23239.0, 23303.0, 23387.0, 23499.0, 23589.0, 23604.0, 23612.0, 24139.0, 25793.0, 25914.0, 27106.0, 27130.0, 27161.0, 27296.0, 28984.0, 28996.0, 29763.0, 29914.0, 30812.0, 50717.0, 53637.0, 54893.0, 54899.0, 55144.0, 55182.0, 55213.0, 55323.0, 55421.0, 55619.0, 55672.0, 55755.0, 55771.0, 55857.0, 55861.0, 55902.0, 56155.0, 56339.0, 56957.0, 57060.0, 57189.0, 57471.0, 57519.0, 57609.0, 57674.0, 57698.0, 58473.0, 63928.0, 64399.0, 64784.0, 65108.0, 65125.0, 78996.0, 79066.0, 79092.0, 79789.0, 79817.0, 79987.0, 80005.0, 83543.0, 83714.0, 84138.0, 84296.0, 84327.0, 84529.0, 84859.0, 84872.0, 85407.0, 88455.0, 92291.0, 92335.0, 112399.0, 117283.0, 117584.0, 118611.0, 122060.0, 122622.0, 125061.0, 131870.0, 136895.0, 138639.0, 154881.0, 158471.0, 163782.0, 201266.0, 220296.0, 220972.0, 221458.0, 222166.0, 222643.0, 284948.0, 338657.0, 347273.0, 389337.0, 400961.0, 645121.0, 653464.0, 768206.0 
GO:0043218 CC 6.60e-07   4/831     4/29107 D02 compact myelin                           4099.0, 4155.0, 5376.0, 51090.0 
GO:0043209 CC 1.08e-06   8/831    29/29107 D02 myelin sheath                            4099.0, 4155.0, 4642.0, 6900.0, 7846.0, 22933.0, 57165.0, 57471.0 
GO:0033270 CC 1.26e-05   5/831    12/29107 D02 paranode region of axon                  4099.0, 22933.0, 23303.0, 57165.0, 57471.0 
GO:0005829 CC 5.71e-05 197/831  5294/29107 D02 cytosol                                  88.0, 100.0, 210.0, 272.0, 391.0, 443.0, 745.0, 825.0, 835.0, 860.0, 991.0, 1021.0, 1080.0, 1119.0, 1371.0, 1410.0, 1676.0, 1783.0, 1793.0, 1939.0, 2017.0, 2246.0, 2342.0, 2495.0, 2549.0, 2760.0, 2800.0, 2819.0, 2934.0, 2954.0, 3092.0, 3306.0, 3628.0, 3656.0, 3916.0, 3991.0, 4155.0, 4176.0, 4521.0, 4552.0, 4598.0, 4621.0, 4642.0, 4650.0, 4651.0, 4660.0, 5137.0, 5142.0, 5151.0, 5152.0, 5210.0, 5287.0, 5305.0, 5414.0, 5435.0, 5588.0, 5860.0, 6242.0, 6461.0, 6642.0, 6773.0, 6777.0, 6810.0, 6888.0, 7083.0, 7109.0, 7185.0, 7298.0, 7353.0, 7439.0, 7456.0, 7508.0, 7846.0, 7942.0, 8218.0, 8605.0, 8871.0, 8892.0, 9026.0, 9053.0, 9134.0, 9267.0, 9404.0, 9635.0, 9710.0, 9770.0, 9798.0, 9839.0, 9844.0, 9846.0, 9855.0, 9918.0, 10020.0, 10083.0, 10110.0, 10250.0, 10395.0, 10397.0, 10435.0, 10617.0, 11135.0, 11145.0, 11221.0, 11240.0, 22858.0, 22882.0, 22933.0, 23048.0, 23052.0, 23097.0, 23239.0, 23258.0, 23303.0, 23378.0, 23446.0, 23555.0, 23589.0, 23649.0, 25793.0, 25894.0, 26030.0, 26119.0, 27161.0, 28984.0, 29116.0, 29119.0, 29763.0, 29907.0, 50636.0, 50717.0, 51024.0, 51228.0, 51421.0, 51433.0, 51704.0, 54443.0, 54820.0, 54893.0, 54899.0, 55114.0, 55143.0, 55313.0, 55357.0, 55619.0, 55748.0, 55755.0, 55793.0, 55902.0, 56270.0, 56896.0, 56957.0, 57060.0, 57409.0, 57571.0, 57580.0, 57584.0, 57636.0, 57674.0, 58476.0, 58480.0, 64077.0, 64784.0, 64793.0, 65125.0, 79090.0, 79092.0, 80005.0, 80176.0, 84307.0, 84327.0, 84735.0, 84749.0, 84859.0, 84886.0, 84890.0, 84909.0, 89853.0, 90861.0, 92335.0, 94274.0, 112399.0, 114793.0, 117283.0, 117584.0, 118611.0, 122622.0, 125061.0, 128853.0, 130916.0, 147166.0, 154881.0, 160140.0, 163782.0, 283254.0, 347273.0, 373509.0, 414899.0 
GO:0005938 CC 9.92e-05  14/831   149/29107 D03 cell cortex                              391.0, 2017.0, 2246.0, 4642.0, 4650.0, 4651.0, 5663.0, 8605.0, 9026.0, 9886.0, 23048.0, 57471.0, 83992.0, 285527.0 
GO:0005856 CC 1.10e-04  26/831   401/29107 D05 cytoskeleton                             88.0, 391.0, 2017.0, 3092.0, 4660.0, 8502.0, 8871.0, 9026.0, 9855.0, 9886.0, 10083.0, 10435.0, 11135.0, 11155.0, 23048.0, 23150.0, 23499.0, 29116.0, 29119.0, 55755.0, 57471.0, 57475.0, 65108.0, 84978.0, 122060.0, 163782.0 
GO:0048471 CC 1.36e-04  39/831   713/29107 D02 perinuclear region of cytoplasm          991.0, 1267.0, 2800.0, 3673.0, 3916.0, 4336.0, 4650.0, 4864.0, 5142.0, 5152.0, 5337.0, 5663.0, 6810.0, 7018.0, 8502.0, 8871.0, 9026.0, 9053.0, 9404.0, 9625.0, 9768.0, 10397.0, 11145.0, 11155.0, 11226.0, 11276.0, 22933.0, 23097.0, 23520.0, 25780.0, 51673.0, 55755.0, 57467.0, 57580.0, 57698.0, 84957.0, 88455.0, 124404.0, 253190.0 
GO:0009986 CC 1.99e-04  33/831   579/29107 D02 cell surface                             100.0, 933.0, 1080.0, 1244.0, 1368.0, 1410.0, 1902.0, 2346.0, 2861.0, 3249.0, 3306.0, 3673.0, 4155.0, 5046.0, 5154.0, 5663.0, 6810.0, 6900.0, 7018.0, 7043.0, 8633.0, 10666.0, 23555.0, 23621.0, 26585.0, 51704.0, 53905.0, 55248.0, 56650.0, 64399.0, 115019.0, 143903.0, 342035.0 
GO:0005515 MF 3.95e-11 448/831 12418/29107 D02 protein binding                          88.0, 100.0, 142.0, 272.0, 323.0, 391.0, 443.0, 468.0, 563.0, 666.0, 746.0, 825.0, 835.0, 860.0, 933.0, 976.0, 991.0, 1021.0, 1028.0, 1080.0, 1108.0, 1153.0, 1244.0, 1267.0, 1298.0, 1307.0, 1318.0, 1360.0, 1410.0, 1465.0, 1515.0, 1643.0, 1676.0, 1755.0, 1793.0, 1902.0, 1942.0, 2017.0, 2055.0, 2065.0, 2109.0, 2123.0, 2246.0, 2342.0, 2495.0, 2549.0, 2668.0, 2696.0, 2800.0, 2819.0, 2861.0, 2934.0, 2954.0, 2979.0, 3092.0, 3249.0, 3306.0, 3440.0, 3447.0, 3628.0, 3643.0, 3656.0, 3673.0, 3759.0, 3766.0, 3792.0, 3916.0, 3991.0, 4036.0, 4047.0, 4118.0, 4149.0, 4155.0, 4176.0, 4211.0, 4336.0, 4520.0, 4521.0, 4552.0, 4598.0, 4650.0, 4651.0, 4660.0, 4678.0, 4752.0, 4756.0, 4800.0, 4815.0, 4821.0, 4864.0, 5010.0, 5027.0, 5046.0, 5129.0, 5152.0, 5154.0, 5210.0, 5287.0, 5305.0, 5337.0, 5376.0, 5414.0, 5469.0, 5523.0, 5588.0, 5653.0, 5663.0, 5789.0, 5794.0, 6035.0, 6100.0, 6242.0, 6299.0, 6319.0, 6433.0, 6440.0, 6457.0, 6461.0, 6642.0, 6663.0, 6773.0, 6777.0, 6810.0, 6888.0, 6900.0, 6938.0, 7018.0, 7043.0, 7058.0, 7083.0, 7091.0, 7109.0, 7185.0, 7353.0, 7444.0, 7456.0, 7508.0, 7551.0, 7589.0, 7681.0, 7846.0, 7942.0, 8218.0, 8291.0, 8502.0, 8549.0, 8605.0, 8612.0, 8633.0, 8863.0, 8871.0, 8892.0, 9026.0, 9053.0, 9134.0, 9220.0, 9267.0, 9404.0, 9448.0, 9473.0, 9499.0, 9507.0, 9586.0, 9619.0, 9625.0, 9638.0, 9710.0, 9717.0, 9725.0, 9731.0, 9768.0, 9770.0, 9781.0, 9788.0, 9798.0, 9839.0, 9844.0, 9846.0, 9886.0, 9918.0, 10020.0, 10083.0, 10181.0, 10215.0, 10250.0, 10278.0, 10311.0, 10395.0, 10397.0, 10420.0, 10425.0, 10435.0, 10507.0, 10566.0, 10617.0, 10655.0, 10666.0, 10826.0, 11135.0, 11145.0, 11155.0, 11221.0, 11226.0, 11276.0, 11322.0, 22834.0, 22858.0, 22882.0, 22933.0, 23048.0, 23052.0, 23120.0, 23127.0, 23176.0, 23187.0, 23239.0, 23250.0, 23258.0, 23283.0, 23303.0, 23307.0, 23308.0, 23378.0, 23387.0, 23499.0, 23555.0, 23589.0, 23604.0, 23621.0, 23649.0, 24139.0, 25777.0, 25780.0, 25793.0, 25894.0, 26097.0, 26119.0, 26133.0, 26147.0, 26585.0, 27106.0, 27130.0, 27161.0, 27296.0, 28514.0, 28984.0, 28990.0, 28996.0, 29116.0, 29119.0, 29128.0, 29763.0, 29893.0, 29907.0, 29914.0, 29937.0, 50717.0, 51024.0, 51090.0, 51148.0, 51228.0, 51421.0, 51700.0, 53637.0, 53838.0, 53905.0, 54108.0, 54820.0, 54886.0, 54910.0, 54925.0, 54941.0, 54987.0, 55051.0, 55114.0, 55143.0, 55144.0, 55182.0, 55248.0, 55281.0, 55314.0, 55323.0, 55357.0, 55421.0, 55502.0, 55503.0, 55619.0, 55636.0, 55652.0, 55672.0, 55755.0, 55793.0, 55857.0, 55861.0, 56155.0, 56270.0, 56302.0, 56339.0, 56650.0, 56895.0, 56896.0, 56946.0, 56957.0, 57020.0, 57185.0, 57409.0, 57458.0, 57467.0, 57471.0, 57556.0, 57580.0, 57584.0, 57644.0, 57645.0, 57698.0, 57804.0, 58473.0, 58476.0, 58480.0, 58499.0, 58508.0, 60437.0, 60484.0, 63928.0, 64077.0, 64093.0, 64399.0, 64784.0, 64793.0, 64798.0, 64834.0, 64849.0, 65108.0, 65125.0, 65258.0, 78996.0, 79005.0, 79090.0, 79152.0, 79602.0, 79817.0, 79842.0, 79885.0, 79899.0, 79957.0, 79962.0, 80005.0, 80176.0, 80227.0, 80345.0, 81628.0, 81629.0, 83700.0, 83714.0, 83937.0, 83983.0, 83992.0, 84057.0, 84296.0, 84307.0, 84529.0, 84749.0, 84811.0, 84859.0, 84872.0, 84890.0, 84957.0, 84978.0, 85315.0, 85407.0, 89853.0, 91369.0, 91526.0, 91775.0, 91833.0, 92105.0, 92335.0, 92960.0, 93643.0, 94015.0, 112399.0, 113791.0, 114792.0, 115584.0, 116154.0, 116173.0, 116448.0, 117283.0, 117584.0, 118442.0, 121642.0, 122060.0, 123606.0, 124404.0, 124751.0, 125061.0, 128853.0, 128869.0, 130916.0, 131616.0, 132228.0, 133121.0, 134285.0, 136895.0, 138639.0, 140803.0, 143425.0, 146956.0, 151647.0, 152404.0, 154881.0, 159195.0, 160140.0, 160335.0, 163782.0, 219287.0, 220108.0, 220965.0, 220972.0, 221458.0, 221476.0, 222166.0, 222537.0, 222643.0, 256227.0, 283337.0, 284992.0, 285527.0, 286262.0, 286827.0, 326625.0, 338328.0, 338382.0, 338657.0, 340075.0, 347273.0, 348938.0, 387338.0, 387521.0, 388403.0, 389289.0, 399694.0, 400506.0, 400961.0, 403341.0, 404093.0, 554249.0, 643008.0 
GO:0051015 MF 1.25e-06  21/831   217/29107 D05 actin filament binding                   88.0, 2017.0, 2934.0, 3092.0, 4621.0, 4640.0, 4642.0, 4651.0, 9026.0, 10083.0, 23499.0, 29119.0, 57471.0, 57644.0, 57698.0, 65108.0, 79789.0, 83543.0, 114793.0, 122622.0, 134549.0 
GO:0005229 MF 7.36e-06   6/831    18/29107 D09 intracellular calcium activated chloride channel activity 7439.0, 9635.0, 22802.0, 50636.0, 94015.0, 121601.0 
```
