## Supplementary material for "Transcriptional and genetic sex differences for schizophrenia across the dorsolateral prefrontal cortex, hippocampus, and caudate nucleus": Data S4: GO_analysis_module_cyan.txt

```
GO:0006635 BP 1.35e-07   8/420    42/29107 D09 fatty acid beta-oxidation                34.0, 1666.0, 3030.0, 3032.0, 3033.0, 10449.0, 10455.0, 56898.0 
GO:0006457 BP 7.06e-07  12/420   136/29107 D02 protein folding                          821.0, 2923.0, 3329.0, 3336.0, 3998.0, 6767.0, 7184.0, 10130.0, 22926.0, 23184.0, 51726.0, 64215.0 
GO:0002181 BP 3.89e-06   9/420    85/29107 D08 cytoplasmic translation                  6125.0, 6128.0, 6139.0, 6157.0, 6188.0, 6194.0, 6202.0, 6207.0, 6228.0 
GO:0006888 BP 5.38e-06  10/420   112/29107 D06 endoplasmic reticulum to Golgi vesicle-mediated transport 378.0, 1315.0, 3998.0, 4253.0, 9276.0, 10427.0, 10802.0, 10972.0, 11014.0, 50999.0 
GO:0006412 BP 5.74e-06  13/420   195/29107 D07 translation                              1915.0, 6125.0, 6128.0, 6139.0, 6157.0, 6188.0, 6194.0, 6202.0, 6207.0, 6228.0, 51065.0, 55133.0, 113251.0 
GO:0070126 BP 1.18e-05   3/420     4/29107 D08 mitochondrial translational termination  3396.0, 9617.0, 54516.0 
GO:0034975 BP 1.30e-05   4/420    11/29107 D03 protein folding in endoplasmic reticulum 821.0, 2923.0, 5611.0, 7184.0 
GO:0005783 CC 5.50e-18  57/420  1042/29107 D05 endoplasmic reticulum                    175.0, 757.0, 821.0, 987.0, 1203.0, 1933.0, 2923.0, 3032.0, 3638.0, 3895.0, 3998.0, 4040.0, 4189.0, 4253.0, 5033.0, 5321.0, 5352.0, 5611.0, 6125.0, 6157.0, 6188.0, 6194.0, 6202.0, 6228.0, 6646.0, 7110.0, 7184.0, 7485.0, 7779.0, 8560.0, 10130.0, 10203.0, 10434.0, 10483.0, 10972.0, 11014.0, 11160.0, 22926.0, 23184.0, 23471.0, 25800.0, 25923.0, 29058.0, 50999.0, 51144.0, 51726.0, 53407.0, 55829.0, 64215.0, 79666.0, 79971.0, 79993.0, 83440.0, 83464.0, 121457.0, 169200.0, 285362.0 
GO:0005829 CC 1.59e-13 139/420  5294/29107 D02 cytosol                                  9.0, 223.0, 378.0, 387.0, 567.0, 675.0, 839.0, 868.0, 987.0, 1203.0, 1315.0, 1429.0, 1655.0, 1666.0, 1728.0, 1915.0, 1933.0, 1975.0, 1982.0, 2308.0, 2635.0, 2803.0, 3187.0, 3329.0, 3416.0, 3417.0, 3987.0, 4048.0, 4214.0, 4507.0, 4734.0, 4907.0, 4953.0, 5095.0, 5208.0, 5264.0, 5321.0, 5533.0, 5611.0, 5720.0, 5873.0, 5908.0, 6125.0, 6128.0, 6139.0, 6157.0, 6188.0, 6194.0, 6202.0, 6207.0, 6228.0, 6277.0, 6727.0, 6767.0, 6897.0, 7110.0, 7178.0, 7184.0, 7296.0, 7358.0, 8100.0, 8727.0, 8895.0, 8915.0, 9111.0, 9276.0, 9324.0, 10114.0, 10130.0, 10413.0, 10427.0, 10434.0, 10455.0, 10483.0, 10611.0, 10672.0, 10802.0, 10935.0, 11160.0, 11164.0, 11234.0, 22919.0, 22926.0, 22978.0, 22995.0, 23075.0, 23111.0, 23279.0, 23607.0, 26092.0, 26191.0, 26286.0, 27250.0, 27303.0, 28962.0, 30061.0, 51056.0, 51071.0, 51191.0, 51324.0, 51611.0, 54875.0, 54930.0, 55017.0, 55233.0, 55256.0, 55300.0, 55601.0, 55761.0, 55825.0, 56647.0, 56658.0, 56892.0, 56898.0, 63892.0, 63929.0, 64135.0, 65065.0, 79023.0, 79731.0, 79971.0, 80014.0, 81930.0, 83666.0, 84191.0, 87769.0, 89122.0, 113251.0, 115416.0, 117177.0, 119504.0, 121441.0, 121512.0, 124540.0, 127018.0, 130271.0, 147657.0, 157657.0, 200894.0 
GO:0005789 CC 5.33e-13  47/420   973/29107 D04 endoplasmic reticulum membrane           387.0, 757.0, 821.0, 1315.0, 2773.0, 3638.0, 3703.0, 3895.0, 3998.0, 4189.0, 4253.0, 5279.0, 5321.0, 5352.0, 6646.0, 7184.0, 7485.0, 8560.0, 9197.0, 9276.0, 9420.0, 10130.0, 10427.0, 10483.0, 10802.0, 10972.0, 11014.0, 11160.0, 22926.0, 23169.0, 23478.0, 50999.0, 51075.0, 51144.0, 53407.0, 55304.0, 55788.0, 55829.0, 64215.0, 79053.0, 79971.0, 79993.0, 83440.0, 84230.0, 113612.0, 121457.0, 285440.0 
GO:0070062 CC 6.49e-13  76/420  2169/29107 D06 extracellular exosome                    223.0, 378.0, 387.0, 567.0, 821.0, 965.0, 1203.0, 1429.0, 1655.0, 1824.0, 1915.0, 1992.0, 2059.0, 2202.0, 2519.0, 2773.0, 2803.0, 2923.0, 3020.0, 3074.0, 3329.0, 3336.0, 3416.0, 3417.0, 3688.0, 3696.0, 3998.0, 4048.0, 4179.0, 4189.0, 4507.0, 4734.0, 4907.0, 5352.0, 5547.0, 5611.0, 5720.0, 5873.0, 5908.0, 6125.0, 6188.0, 6202.0, 6207.0, 6277.0, 6566.0, 6767.0, 6897.0, 7178.0, 7184.0, 7296.0, 7358.0, 8338.0, 8773.0, 8895.0, 9317.0, 9375.0, 9528.0, 10099.0, 10130.0, 10434.0, 10672.0, 10924.0, 11164.0, 23433.0, 23607.0, 51056.0, 54875.0, 55233.0, 56898.0, 64398.0, 79807.0, 79971.0, 83690.0, 84888.0, 87769.0, 252983.0 
GO:0005739 CC 1.23e-12  55/420  1307/29107 D05 mitochondrion                            34.0, 594.0, 1407.0, 1666.0, 2308.0, 3030.0, 3032.0, 3033.0, 3329.0, 3336.0, 3396.0, 3416.0, 3417.0, 5033.0, 5095.0, 5166.0, 5264.0, 6993.0, 7296.0, 7764.0, 8520.0, 8560.0, 8773.0, 8801.0, 8802.0, 8895.0, 9617.0, 10352.0, 10449.0, 10455.0, 10899.0, 10935.0, 11112.0, 23078.0, 26275.0, 50808.0, 51075.0, 54516.0, 55013.0, 55017.0, 55760.0, 55825.0, 56658.0, 63929.0, 64135.0, 79611.0, 79691.0, 79731.0, 83666.0, 114971.0, 115416.0, 122961.0, 137835.0, 140823.0, 253512.0 
GO:0005759 CC 7.81e-11  26/420   381/29107 D05 mitochondrial matrix                     34.0, 594.0, 1666.0, 2110.0, 3033.0, 3329.0, 3336.0, 3396.0, 5095.0, 5166.0, 6188.0, 8801.0, 8802.0, 10352.0, 10449.0, 10935.0, 11112.0, 26275.0, 50808.0, 51110.0, 54516.0, 57001.0, 79611.0, 79731.0, 84693.0, 122961.0 
GO:0016020 CC 2.71e-10  69/420  2127/29107 D02 membrane                                 378.0, 567.0, 821.0, 965.0, 987.0, 1315.0, 1655.0, 1915.0, 1982.0, 1992.0, 2773.0, 3074.0, 3187.0, 3329.0, 3336.0, 3688.0, 3703.0, 3895.0, 3998.0, 4253.0, 4907.0, 5033.0, 5411.0, 5611.0, 5908.0, 6125.0, 6128.0, 6157.0, 6188.0, 6194.0, 6202.0, 6207.0, 6228.0, 6259.0, 6302.0, 6566.0, 6646.0, 7184.0, 8560.0, 9111.0, 9197.0, 9375.0, 9936.0, 10060.0, 10257.0, 10413.0, 10455.0, 10611.0, 10672.0, 10899.0, 11037.0, 22926.0, 25923.0, 26092.0, 26286.0, 51726.0, 54918.0, 55300.0, 55788.0, 55830.0, 64215.0, 65065.0, 83440.0, 83666.0, 84230.0, 84888.0, 84928.0, 113251.0, 121457.0 
GO:0005737 CC 4.81e-08 112/420  4713/29107 D02 cytoplasm                                175.0, 223.0, 378.0, 839.0, 900.0, 1407.0, 1655.0, 1728.0, 1915.0, 1933.0, 2247.0, 2252.0, 2308.0, 2635.0, 2773.0, 2803.0, 3033.0, 3329.0, 3416.0, 3417.0, 3688.0, 3987.0, 4189.0, 4676.0, 4734.0, 4953.0, 5074.0, 5321.0, 5533.0, 5611.0, 5720.0, 6125.0, 6188.0, 6259.0, 6277.0, 6727.0, 6767.0, 6993.0, 7178.0, 7296.0, 7779.0, 8773.0, 8895.0, 8915.0, 9111.0, 9848.0, 9960.0, 10063.0, 10114.0, 10203.0, 10413.0, 10434.0, 10672.0, 10899.0, 10935.0, 11104.0, 23075.0, 23078.0, 23111.0, 23607.0, 26191.0, 27250.0, 27303.0, 30061.0, 50808.0, 51029.0, 51191.0, 51203.0, 54875.0, 55233.0, 55256.0, 55601.0, 55761.0, 55783.0, 55871.0, 56658.0, 56892.0, 56898.0, 63901.0, 63929.0, 64135.0, 64398.0, 64802.0, 79691.0, 79807.0, 80014.0, 81930.0, 83473.0, 83479.0, 83666.0, 84230.0, 84343.0, 89122.0, 89970.0, 94134.0, 113612.0, 115111.0, 121512.0, 124540.0, 127018.0, 128338.0, 130271.0, 133619.0, 148867.0, 151242.0, 157657.0, 252884.0, 359948.0, 388677.0, 401265.0, 100127983.0, 101060226.0 
GO:0022626 CC 1.51e-06   9/420    76/29107 D06 cytosolic ribosome                       6125.0, 6128.0, 6139.0, 6157.0, 6188.0, 6194.0, 6202.0, 6207.0, 6228.0 
GO:0005764 CC 3.19e-06  16/420   277/29107 D07 lysosome                                 175.0, 987.0, 1203.0, 1486.0, 1519.0, 1992.0, 2519.0, 3074.0, 5873.0, 8763.0, 8915.0, 9528.0, 10203.0, 55353.0, 64747.0, 128338.0 
GO:0005794 CC 3.62e-06  34/420   988/29107 D05 Golgi apparatus                          378.0, 567.0, 987.0, 1203.0, 1315.0, 2149.0, 2252.0, 2803.0, 4040.0, 4734.0, 5321.0, 5873.0, 6993.0, 7110.0, 7779.0, 8702.0, 9375.0, 9741.0, 10972.0, 22919.0, 22926.0, 23169.0, 26286.0, 50999.0, 51324.0, 54741.0, 55830.0, 64398.0, 79971.0, 116068.0, 121512.0, 128338.0, 133619.0, 148867.0 
GO:0016021 CC 7.60e-06  83/420  3536/29107 D03 integral component of membrane           757.0, 987.0, 1203.0, 1824.0, 3703.0, 3895.0, 3998.0, 4040.0, 4253.0, 5279.0, 6259.0, 6566.0, 6646.0, 7485.0, 7779.0, 8702.0, 9420.0, 9528.0, 9741.0, 9848.0, 9936.0, 10257.0, 10972.0, 11014.0, 11160.0, 23169.0, 23471.0, 23478.0, 25923.0, 26092.0, 28962.0, 29058.0, 30061.0, 50999.0, 51075.0, 51144.0, 51522.0, 53407.0, 53832.0, 54741.0, 54916.0, 54918.0, 55076.0, 55151.0, 55304.0, 55353.0, 55788.0, 55830.0, 56851.0, 56951.0, 58505.0, 64215.0, 64747.0, 79053.0, 80255.0, 83464.0, 83943.0, 84641.0, 84928.0, 92737.0, 113612.0, 114908.0, 116068.0, 116254.0, 116843.0, 121457.0, 128338.0, 130814.0, 137835.0, 140823.0, 148867.0, 169200.0, 171586.0, 219854.0, 220963.0, 253512.0, 256435.0, 283659.0, 285440.0, 388335.0, 389203.0, 391059.0, 100288842.0 
GO:0005925 CC 1.27e-05  19/420   418/29107 D05 focal adhesion                           387.0, 567.0, 2923.0, 3655.0, 3688.0, 3696.0, 3987.0, 4179.0, 6125.0, 6128.0, 6188.0, 6202.0, 6207.0, 7184.0, 8773.0, 8895.0, 10672.0, 22919.0, 51056.0 
GO:0022627 CC 2.55e-05   6/420    41/29107 D05 cytosolic small ribosomal subunit        6188.0, 6194.0, 6202.0, 6207.0, 6228.0, 51065.0 
GO:0000139 CC 5.20e-05  22/420   587/29107 D05 Golgi membrane                           567.0, 757.0, 1315.0, 2635.0, 2773.0, 2803.0, 3998.0, 5321.0, 7110.0, 8702.0, 9197.0, 9276.0, 9528.0, 10972.0, 11014.0, 22926.0, 26286.0, 53407.0, 54741.0, 79971.0, 256435.0, 100288842.0 
GO:0070971 CC 8.92e-05   5/420    32/29107 D02 endoplasmic reticulum exit site          4253.0, 10427.0, 10483.0, 10802.0, 50999.0 
GO:0042470 CC 1.03e-04   8/420   100/29107 D08 melanosome                               821.0, 2923.0, 3688.0, 5873.0, 7184.0, 10130.0, 10672.0, 10972.0 
GO:0005788 CC 1.62e-04  14/420   306/29107 D05 endoplasmic reticulum lumen              567.0, 821.0, 2519.0, 2923.0, 3895.0, 4189.0, 5033.0, 5611.0, 7184.0, 9403.0, 10130.0, 51726.0, 143888.0, 285362.0 
GO:0005515 MF 2.55e-35 304/420 12418/29107 D02 protein binding                          86.0, 175.0, 378.0, 387.0, 466.0, 567.0, 594.0, 675.0, 757.0, 821.0, 839.0, 868.0, 900.0, 965.0, 1102.0, 1163.0, 1203.0, 1315.0, 1407.0, 1519.0, 1655.0, 1728.0, 1824.0, 1915.0, 1933.0, 1975.0, 1982.0, 1992.0, 2059.0, 2110.0, 2149.0, 2202.0, 2247.0, 2252.0, 2308.0, 2519.0, 2635.0, 2773.0, 2803.0, 2923.0, 3020.0, 3030.0, 3032.0, 3074.0, 3187.0, 3329.0, 3336.0, 3416.0, 3417.0, 3638.0, 3655.0, 3688.0, 3703.0, 3895.0, 3987.0, 3998.0, 4040.0, 4048.0, 4147.0, 4179.0, 4189.0, 4214.0, 4253.0, 4507.0, 4676.0, 4734.0, 4907.0, 4953.0, 5033.0, 5074.0, 5095.0, 5166.0, 5208.0, 5264.0, 5279.0, 5411.0, 5533.0, 5547.0, 5720.0, 5873.0, 5908.0, 6016.0, 6125.0, 6128.0, 6139.0, 6157.0, 6188.0, 6194.0, 6202.0, 6207.0, 6228.0, 6259.0, 6277.0, 6302.0, 6402.0, 6429.0, 6566.0, 6646.0, 6651.0, 6727.0, 6760.0, 6767.0, 6897.0, 6993.0, 7110.0, 7178.0, 7184.0, 7296.0, 7485.0, 7764.0, 7779.0, 8100.0, 8451.0, 8520.0, 8560.0, 8727.0, 8763.0, 8773.0, 8800.0, 8801.0, 8802.0, 8875.0, 8895.0, 8915.0, 9111.0, 9276.0, 9317.0, 9324.0, 9403.0, 9528.0, 9741.0, 9848.0, 9936.0, 10063.0, 10130.0, 10203.0, 10257.0, 10413.0, 10427.0, 10434.0, 10449.0, 10455.0, 10473.0, 10483.0, 10611.0, 10672.0, 10741.0, 10802.0, 10827.0, 10924.0, 10935.0, 10972.0, 11104.0, 11107.0, 11112.0, 11160.0, 11164.0, 11234.0, 22919.0, 22926.0, 22978.0, 22995.0, 23075.0, 23078.0, 23111.0, 23184.0, 23279.0, 23433.0, 23468.0, 23471.0, 23478.0, 23483.0, 23607.0, 25923.0, 26092.0, 26191.0, 26286.0, 27250.0, 27309.0, 28962.0, 30061.0, 30834.0, 50808.0, 50999.0, 51029.0, 51030.0, 51056.0, 51065.0, 51071.0, 51075.0, 51110.0, 51144.0, 51191.0, 51203.0, 51324.0, 51522.0, 51726.0, 53407.0, 53832.0, 54537.0, 54741.0, 54918.0, 54930.0, 55017.0, 55076.0, 55151.0, 55233.0, 55256.0, 55286.0, 55296.0, 55304.0, 55353.0, 55366.0, 55596.0, 55601.0, 55760.0, 55761.0, 55788.0, 55829.0, 55848.0, 55871.0, 56204.0, 56647.0, 56658.0, 56851.0, 56892.0, 56898.0, 57045.0, 57820.0, 58505.0, 63892.0, 63901.0, 63929.0, 64135.0, 64215.0, 64395.0, 64398.0, 64802.0, 79023.0, 79053.0, 79611.0, 79635.0, 79665.0, 79666.0, 79677.0, 79807.0, 79971.0, 79993.0, 80854.0, 81930.0, 83464.0, 83473.0, 83666.0, 84105.0, 84140.0, 84191.0, 84230.0, 84267.0, 84343.0, 84641.0, 84693.0, 84888.0, 87769.0, 92737.0, 113251.0, 114908.0, 114971.0, 115416.0, 116254.0, 117177.0, 119504.0, 121441.0, 121457.0, 122961.0, 124540.0, 124961.0, 127018.0, 127255.0, 130271.0, 133619.0, 140823.0, 144608.0, 147657.0, 151011.0, 151242.0, 151254.0, 157657.0, 162966.0, 167691.0, 200894.0, 201798.0, 201965.0, 219854.0, 220963.0, 245711.0, 252983.0, 253512.0, 256435.0, 284391.0, 375287.0, 388335.0, 388677.0, 389203.0, 729967.0 
GO:0003723 MF 2.36e-08  48/420  1388/29107 D04 RNA binding                              821.0, 1655.0, 1728.0, 1915.0, 1975.0, 1982.0, 2923.0, 3032.0, 3187.0, 3329.0, 3336.0, 3895.0, 4048.0, 4676.0, 5411.0, 6125.0, 6128.0, 6139.0, 6157.0, 6188.0, 6194.0, 6202.0, 6207.0, 6228.0, 6429.0, 6651.0, 6727.0, 7178.0, 7184.0, 8802.0, 8895.0, 10449.0, 22919.0, 27250.0, 27303.0, 29066.0, 51065.0, 51191.0, 51203.0, 55596.0, 55760.0, 56647.0, 64135.0, 79665.0, 83479.0, 113251.0, 124540.0, 375287.0 
GO:0042802 MF 3.36e-06  45/420  1495/29107 D03 identical protein binding                34.0, 466.0, 567.0, 675.0, 839.0, 1429.0, 1666.0, 1728.0, 2247.0, 2635.0, 2923.0, 3033.0, 3074.0, 3187.0, 3417.0, 4040.0, 5033.0, 6566.0, 6767.0, 6897.0, 6993.0, 7358.0, 8915.0, 9111.0, 10935.0, 11164.0, 22919.0, 22926.0, 23184.0, 23468.0, 23607.0, 25923.0, 51075.0, 55151.0, 56658.0, 57820.0, 64135.0, 64395.0, 64802.0, 84105.0, 84140.0, 89122.0, 124540.0, 283659.0, 285362.0 
GO:0003735 MF 2.83e-05  11/420   164/29107 D02 structural constituent of ribosome       6125.0, 6128.0, 6139.0, 6157.0, 6188.0, 6194.0, 6202.0, 6207.0, 6228.0, 51065.0, 55133.0 
```
