## Supplementary material for "Transcriptional and genetic sex differences for schizophrenia across the dorsolateral prefrontal cortex, hippocampus, and caudate nucleus": Data S4: GO_analysis_module_darkgreen.txt

```
GO:0005829 CC 2.41e-09  90/270  5294/29107 D02 cytosol                                  25.0, 81.0, 392.0, 1312.0, 1523.0, 1785.0, 1841.0, 2077.0, 2317.0, 2512.0, 2584.0, 2771.0, 3145.0, 3292.0, 3611.0, 3636.0, 3661.0, 3728.0, 3993.0, 4174.0, 4215.0, 4296.0, 4337.0, 4343.0, 4357.0, 4793.0, 4851.0, 5424.0, 5585.0, 5681.0, 5715.0, 5863.0, 5900.0, 5970.0, 5977.0, 6050.0, 6720.0, 7726.0, 8086.0, 8625.0, 8666.0, 9380.0, 9569.0, 9618.0, 9812.0, 9817.0, 9924.0, 10174.0, 11243.0, 23354.0, 23511.0, 25839.0, 26140.0, 26528.0, 26873.0, 29954.0, 30833.0, 51035.0, 51479.0, 54442.0, 54498.0, 54795.0, 54939.0, 55191.0, 55701.0, 55846.0, 57175.0, 57572.0, 60490.0, 60509.0, 64344.0, 64419.0, 64787.0, 79178.0, 79784.0, 79874.0, 79934.0, 80279.0, 80709.0, 84445.0, 84875.0, 89781.0, 93343.0, 113026.0, 116985.0, 140825.0, 196743.0, 201292.0, 201294.0, 257364.0 
GO:0005654 CC 1.75e-06  64/270  3805/29107 D02 nucleoplasm                              25.0, 1198.0, 1523.0, 1912.0, 2077.0, 2130.0, 2771.0, 3068.0, 3611.0, 3661.0, 4174.0, 4851.0, 5424.0, 5585.0, 5715.0, 5916.0, 5970.0, 5977.0, 6050.0, 6603.0, 6720.0, 7919.0, 7936.0, 8086.0, 8625.0, 9219.0, 9416.0, 9569.0, 9580.0, 9618.0, 9817.0, 10106.0, 10212.0, 10362.0, 11243.0, 23598.0, 26528.0, 27434.0, 29115.0, 29954.0, 51035.0, 51043.0, 54498.0, 54795.0, 54936.0, 55846.0, 58190.0, 64344.0, 64745.0, 79228.0, 79894.0, 80709.0, 81669.0, 84662.0, 93343.0, 113878.0, 116985.0, 117246.0, 171023.0, 199990.0, 200014.0, 201292.0, 283899.0, 606495.0 
GO:0070062 CC 1.22e-05  41/270  2169/29107 D06 extracellular exosome                    81.0, 392.0, 780.0, 949.0, 1312.0, 1497.0, 1785.0, 1889.0, 2317.0, 2512.0, 2584.0, 2771.0, 2990.0, 3728.0, 3801.0, 4357.0, 4669.0, 5351.0, 5730.0, 6050.0, 6576.0, 8751.0, 8985.0, 9144.0, 9380.0, 9416.0, 10066.0, 30833.0, 51479.0, 54538.0, 56920.0, 56996.0, 57175.0, 58190.0, 64787.0, 79784.0, 80199.0, 83986.0, 93343.0, 221184.0, 286204.0 
GO:0016021 CC 5.08e-05  56/270  3536/29107 D03 integral component of membrane           517.0, 1312.0, 1497.0, 1889.0, 2166.0, 2317.0, 4851.0, 5916.0, 6484.0, 6576.0, 6720.0, 7542.0, 8751.0, 9144.0, 9294.0, 9780.0, 10066.0, 10555.0, 10994.0, 11068.0, 11094.0, 24146.0, 27013.0, 29954.0, 51093.0, 51161.0, 51435.0, 54538.0, 54868.0, 55080.0, 55113.0, 56927.0, 56996.0, 57194.0, 57506.0, 64285.0, 65010.0, 79415.0, 79934.0, 83986.0, 84179.0, 84283.0, 84818.0, 90313.0, 93010.0, 123096.0, 124446.0, 124565.0, 128497.0, 147650.0, 219699.0, 221496.0, 284361.0, 286204.0, 347734.0, 399512.0 
GO:0001725 CC 5.21e-05   6/270    71/29107 D04 stress fiber                             81.0, 2275.0, 2317.0, 3611.0, 57175.0, 79784.0 
GO:0005789 CC 1.21e-04  22/270   973/29107 D04 endoplasmic reticulum membrane           2166.0, 4851.0, 5338.0, 5351.0, 5681.0, 5730.0, 6720.0, 8985.0, 9415.0, 9780.0, 10555.0, 10897.0, 10994.0, 11068.0, 29954.0, 51435.0, 51604.0, 55080.0, 57194.0, 64285.0, 79415.0, 606495.0 
GO:0043231 CC 1.38e-04  20/270   846/29107 D04 intracellular membrane-bounded organelle 949.0, 1312.0, 1497.0, 2990.0, 3993.0, 5977.0, 10066.0, 10609.0, 10897.0, 11243.0, 51479.0, 54498.0, 54939.0, 79874.0, 80279.0, 80709.0, 81669.0, 116985.0, 200014.0, 201294.0 
GO:0030496 CC 2.07e-04   8/270   171/29107 D02 midbody                                  1785.0, 2771.0, 5585.0, 9817.0, 23503.0, 60509.0, 84445.0, 256364.0 
GO:1902494 CC 2.11e-04   3/270    13/29107 D02 catalytic complex                        5351.0, 9380.0, 10609.0 
GO:0005634 CC 2.71e-04  74/270  5371/29107 D05 nucleus                                  25.0, 81.0, 1198.0, 1523.0, 1785.0, 1841.0, 1912.0, 2077.0, 2130.0, 2275.0, 2317.0, 3068.0, 3636.0, 3661.0, 3728.0, 4174.0, 4337.0, 4343.0, 4793.0, 4851.0, 5424.0, 5585.0, 5715.0, 5745.0, 5900.0, 5916.0, 5970.0, 5977.0, 6576.0, 6603.0, 6720.0, 7542.0, 7726.0, 7866.0, 7919.0, 7936.0, 8086.0, 8625.0, 9416.0, 9569.0, 9580.0, 9618.0, 9923.0, 9924.0, 10174.0, 10212.0, 10263.0, 10362.0, 22913.0, 23598.0, 27013.0, 27434.0, 29115.0, 30833.0, 54442.0, 54936.0, 54939.0, 54961.0, 56731.0, 58190.0, 60509.0, 79228.0, 79894.0, 80279.0, 81669.0, 84129.0, 84662.0, 84875.0, 113177.0, 138151.0, 167465.0, 200014.0, 221184.0, 256364.0 
GO:0005515 MF 9.11e-23 195/270 12418/29107 D02 protein binding                          25.0, 81.0, 392.0, 517.0, 649.0, 780.0, 949.0, 1198.0, 1312.0, 1785.0, 1889.0, 1912.0, 2077.0, 2130.0, 2166.0, 2275.0, 2317.0, 2512.0, 2584.0, 2771.0, 3145.0, 3292.0, 3611.0, 3636.0, 3661.0, 3728.0, 3801.0, 3993.0, 3996.0, 4174.0, 4215.0, 4296.0, 4343.0, 4357.0, 4793.0, 4851.0, 5338.0, 5351.0, 5364.0, 5424.0, 5585.0, 5681.0, 5715.0, 5730.0, 5745.0, 5863.0, 5900.0, 5916.0, 5970.0, 5977.0, 6050.0, 6603.0, 6676.0, 6720.0, 6764.0, 6837.0, 7075.0, 7127.0, 7145.0, 7542.0, 7726.0, 7866.0, 7918.0, 7919.0, 7936.0, 8086.0, 8625.0, 8666.0, 8751.0, 8985.0, 9144.0, 9219.0, 9294.0, 9380.0, 9416.0, 9423.0, 9569.0, 9580.0, 9618.0, 9780.0, 9812.0, 9817.0, 9923.0, 9924.0, 10066.0, 10106.0, 10174.0, 10212.0, 10263.0, 10362.0, 10897.0, 10994.0, 11068.0, 11094.0, 11173.0, 11243.0, 22913.0, 23354.0, 23371.0, 23503.0, 25839.0, 25861.0, 26528.0, 26873.0, 27434.0, 29115.0, 29920.0, 30850.0, 51035.0, 51043.0, 51409.0, 51435.0, 51479.0, 51604.0, 54442.0, 54538.0, 54795.0, 54936.0, 54939.0, 54961.0, 55080.0, 55191.0, 56920.0, 56927.0, 57175.0, 57194.0, 57506.0, 57530.0, 57572.0, 57827.0, 58190.0, 60490.0, 60686.0, 64285.0, 64419.0, 64689.0, 64745.0, 64787.0, 79165.0, 79178.0, 79415.0, 79767.0, 79874.0, 79894.0, 80199.0, 80279.0, 80709.0, 81669.0, 81888.0, 83606.0, 83878.0, 84129.0, 84283.0, 84445.0, 84662.0, 84795.0, 84818.0, 84875.0, 85007.0, 85377.0, 89781.0, 90313.0, 92170.0, 92799.0, 93010.0, 93343.0, 112869.0, 113878.0, 115817.0, 116985.0, 117246.0, 124446.0, 128497.0, 129303.0, 138151.0, 140876.0, 147650.0, 149483.0, 167465.0, 171023.0, 199990.0, 200014.0, 201294.0, 219699.0, 221184.0, 221496.0, 245812.0, 256364.0, 257364.0, 283899.0, 285590.0, 286204.0, 347734.0, 376497.0, 400673.0 
GO:0042802 MF 1.07e-05  32/270  1495/29107 D03 identical protein binding                649.0, 949.0, 1198.0, 1912.0, 2130.0, 2317.0, 2512.0, 3661.0, 4296.0, 4357.0, 4851.0, 5970.0, 7919.0, 9580.0, 9618.0, 9817.0, 10212.0, 23371.0, 24146.0, 25861.0, 26873.0, 30833.0, 30850.0, 54442.0, 57175.0, 60490.0, 84283.0, 85007.0, 85377.0, 92799.0, 257364.0, 376497.0 
GO:0017124 MF 2.86e-05   8/270   129/29107 D04 SH3 domain binding                       25.0, 392.0, 1785.0, 3611.0, 3636.0, 8751.0, 79767.0, 93343.0 
```
