## Supplementary material for "Transcriptional and genetic sex differences for schizophrenia across the dorsolateral prefrontal cortex, hippocampus, and caudate nucleus": Data S4: GO_analysis_module_darkgrey.txt

```
GO:1902600 BP 1.68e-07   9/227   107/29107 D08 proton transmembrane transport           291.0, 526.0, 529.0, 1327.0, 1337.0, 1340.0, 9296.0, 9551.0, 29796.0 
GO:0043161 BP 6.36e-06   9/227   165/29107 D09 proteasome-mediated ubiquitin-dependent protein catabolic process 5691.0, 5702.0, 5705.0, 5708.0, 5710.0, 5714.0, 7345.0, 90637.0, 116138.0 
GO:0005739 CC 1.74e-19  48/227  1307/29107 D05 mitochondrion                            291.0, 309.0, 384.0, 516.0, 1159.0, 1327.0, 1337.0, 1340.0, 1431.0, 2617.0, 3035.0, 3326.0, 3420.0, 4702.0, 4705.0, 5300.0, 7390.0, 7416.0, 8508.0, 8604.0, 8799.0, 9054.0, 9551.0, 10102.0, 11334.0, 23710.0, 23787.0, 28958.0, 51603.0, 54471.0, 55178.0, 55245.0, 55750.0, 55794.0, 56993.0, 57019.0, 64928.0, 64963.0, 65005.0, 65018.0, 79077.0, 83636.0, 84881.0, 93974.0, 125988.0, 205251.0, 401505.0, 100287932.0 
GO:0005829 CC 6.30e-19  99/227  5294/29107 D02 cytosol                                  31.0, 231.0, 351.0, 526.0, 529.0, 705.0, 898.0, 1020.0, 1032.0, 1173.0, 1175.0, 1211.0, 1327.0, 1861.0, 1984.0, 2026.0, 2170.0, 2617.0, 2782.0, 2805.0, 2937.0, 3035.0, 3265.0, 3312.0, 3326.0, 3831.0, 4190.0, 4692.0, 4738.0, 4830.0, 4946.0, 5213.0, 5214.0, 5223.0, 5300.0, 5432.0, 5478.0, 5690.0, 5691.0, 5702.0, 5705.0, 5708.0, 5710.0, 5714.0, 5719.0, 5881.0, 6301.0, 6633.0, 6903.0, 6923.0, 7001.0, 7167.0, 7345.0, 7390.0, 8078.0, 8799.0, 9040.0, 9054.0, 9110.0, 9296.0, 9343.0, 10007.0, 10120.0, 10121.0, 10193.0, 10540.0, 10564.0, 10574.0, 10670.0, 11258.0, 11261.0, 22848.0, 22861.0, 23710.0, 25804.0, 26276.0, 27304.0, 29086.0, 29099.0, 50813.0, 51560.0, 51693.0, 51728.0, 55750.0, 55794.0, 55844.0, 55884.0, 65018.0, 79035.0, 79077.0, 79622.0, 81609.0, 83636.0, 91782.0, 115024.0, 116138.0, 127544.0, 144423.0, 284716.0 
GO:0005743 CC 1.43e-13  23/227   404/29107 D05 mitochondrial inner membrane             291.0, 516.0, 1159.0, 1327.0, 1337.0, 1340.0, 4702.0, 4705.0, 4716.0, 6183.0, 8604.0, 9551.0, 29796.0, 54460.0, 55245.0, 55750.0, 64928.0, 64963.0, 65005.0, 65018.0, 125988.0, 205251.0, 100287932.0 
GO:0016020 CC 1.42e-12  50/227  2127/29107 D02 membrane                                 291.0, 309.0, 705.0, 1020.0, 1211.0, 1327.0, 1861.0, 1984.0, 2026.0, 2782.0, 3163.0, 3312.0, 3326.0, 3632.0, 3831.0, 4830.0, 5213.0, 5214.0, 5223.0, 5478.0, 5690.0, 5702.0, 5705.0, 5708.0, 5719.0, 7416.0, 7798.0, 8079.0, 8367.0, 8799.0, 9110.0, 9296.0, 9343.0, 9583.0, 9791.0, 10061.0, 10120.0, 10540.0, 10564.0, 23420.0, 23633.0, 23787.0, 25804.0, 55379.0, 55750.0, 56993.0, 57062.0, 65018.0, 84317.0, 130367.0 
GO:0005654 CC 2.71e-11  68/227  3805/29107 D02 nucleoplasm                              231.0, 403.0, 705.0, 898.0, 1020.0, 1032.0, 1327.0, 2805.0, 3265.0, 3312.0, 3326.0, 4692.0, 4738.0, 4809.0, 5300.0, 5432.0, 5690.0, 5691.0, 5702.0, 5705.0, 5708.0, 5710.0, 5714.0, 5719.0, 6612.0, 6633.0, 6638.0, 6827.0, 6880.0, 6923.0, 7345.0, 7391.0, 8367.0, 8799.0, 9040.0, 9054.0, 9343.0, 9587.0, 10055.0, 10102.0, 10248.0, 22861.0, 23070.0, 23633.0, 25804.0, 26017.0, 29086.0, 29099.0, 29982.0, 50813.0, 51400.0, 51728.0, 55794.0, 57019.0, 57460.0, 79035.0, 79622.0, 81609.0, 84316.0, 84881.0, 88745.0, 90809.0, 91782.0, 112950.0, 115196.0, 116138.0, 125988.0, 201254.0 
GO:0005737 CC 4.57e-11  77/227  4713/29107 D02 cytoplasm                                309.0, 351.0, 381.0, 384.0, 403.0, 705.0, 898.0, 1020.0, 1032.0, 1984.0, 2617.0, 2782.0, 2805.0, 3035.0, 3265.0, 3312.0, 3326.0, 4705.0, 4738.0, 4744.0, 4830.0, 4946.0, 5201.0, 5214.0, 5223.0, 5300.0, 5478.0, 5705.0, 6301.0, 6612.0, 6638.0, 6903.0, 6992.0, 7001.0, 7280.0, 7345.0, 8079.0, 9110.0, 9587.0, 10007.0, 10055.0, 10120.0, 10121.0, 10248.0, 10376.0, 10540.0, 10574.0, 10670.0, 11108.0, 11261.0, 22848.0, 23070.0, 23534.0, 23633.0, 26276.0, 27304.0, 29086.0, 29982.0, 51154.0, 51603.0, 51693.0, 55750.0, 57019.0, 57446.0, 57460.0, 64781.0, 65018.0, 83593.0, 84316.0, 90637.0, 92675.0, 115024.0, 116138.0, 127544.0, 284716.0, 552889.0, 553115.0 
GO:0070062 CC 1.24e-10  47/227  2169/29107 D06 extracellular exosome                    231.0, 309.0, 351.0, 381.0, 403.0, 526.0, 529.0, 1173.0, 1431.0, 1861.0, 2026.0, 2170.0, 2617.0, 2782.0, 2805.0, 2937.0, 3312.0, 3326.0, 4190.0, 4738.0, 4830.0, 5214.0, 5223.0, 5478.0, 5690.0, 5691.0, 5705.0, 5708.0, 5881.0, 6301.0, 6633.0, 7001.0, 7167.0, 7280.0, 7416.0, 7798.0, 8367.0, 9296.0, 10007.0, 10120.0, 10121.0, 10540.0, 10574.0, 11041.0, 11261.0, 57446.0, 553115.0 
GO:0000502 CC 3.00e-10   9/227    53/29107 D05 proteasome complex                       5690.0, 5691.0, 5702.0, 5705.0, 5708.0, 5710.0, 5714.0, 5719.0, 90637.0 
GO:0022624 CC 2.43e-09   6/227    17/29107 D02 proteasome accessory complex             5702.0, 5705.0, 5708.0, 5710.0, 5714.0, 5719.0 
GO:0034774 CC 3.13e-07   9/227   115/29107 D06 secretory granule lumen                  3312.0, 3326.0, 5223.0, 5478.0, 5702.0, 5708.0, 5719.0, 10120.0, 29099.0 
GO:0008540 CC 4.40e-07   4/227     9/29107 D02 proteasome regulatory particle, base subcomplex 5702.0, 5705.0, 5708.0, 5710.0 
GO:1904813 CC 5.94e-07   9/227   124/29107 D05 ficolin-1-rich granule lumen             3312.0, 3326.0, 5223.0, 5478.0, 5702.0, 5708.0, 5719.0, 10120.0, 29099.0 
GO:0005869 CC 6.09e-06   4/227    16/29107 D03 dynactin complex                         10120.0, 10121.0, 10540.0, 11258.0 
GO:0046540 CC 1.28e-05   5/227    39/29107 D06 U4/U6 x U5 tri-snRNP complex             4809.0, 6633.0, 6638.0, 9343.0, 25804.0 
GO:0005741 CC 1.28e-05   9/227   180/29107 D06 mitochondrial outer membrane             518.0, 4830.0, 7416.0, 23787.0, 54471.0, 55750.0, 56993.0, 65018.0, 401505.0 
GO:0005634 CC 1.42e-05  69/227  5371/29107 D05 nucleus                                  403.0, 898.0, 1020.0, 1032.0, 1431.0, 1984.0, 2794.0, 2805.0, 3312.0, 3326.0, 3420.0, 4692.0, 4738.0, 4809.0, 4830.0, 4946.0, 5213.0, 5214.0, 5300.0, 5432.0, 5478.0, 5690.0, 5691.0, 5702.0, 5705.0, 5708.0, 5710.0, 5714.0, 5719.0, 6301.0, 6612.0, 6633.0, 6880.0, 6992.0, 7167.0, 7280.0, 7391.0, 7416.0, 7798.0, 8078.0, 8079.0, 8367.0, 9040.0, 9054.0, 9343.0, 9587.0, 10055.0, 10248.0, 10670.0, 11108.0, 11261.0, 22861.0, 23070.0, 23633.0, 25804.0, 29086.0, 51603.0, 51693.0, 57460.0, 65018.0, 79035.0, 79077.0, 79622.0, 79673.0, 83593.0, 84316.0, 90637.0, 92675.0, 220202.0 
GO:0005838 CC 2.55e-05   3/227     8/29107 D02 proteasome regulatory particle           5708.0, 5714.0, 5719.0 
GO:0005742 CC 3.80e-05   3/227     9/29107 D04 mitochondrial outer membrane translocase complex 56993.0, 84134.0, 401505.0 
GO:0000276 CC 5.39e-05   3/227    10/29107 D05 mitochondrial proton-transporting ATP synthase complex, coupling factor F(o) 516.0, 518.0, 9551.0 
GO:0005765 CC 6.38e-05  11/227   331/29107 D07 lysosomal membrane                       309.0, 526.0, 529.0, 1173.0, 2782.0, 3312.0, 3326.0, 9583.0, 10670.0, 26276.0, 90809.0 
GO:0031410 CC 1.10e-04  10/227   293/29107 D06 cytoplasmic vesicle                      1173.0, 1211.0, 3831.0, 5705.0, 5881.0, 9583.0, 10564.0, 29982.0, 51560.0, 55245.0 
GO:0005874 CC 1.27e-04  10/227   298/29107 D06 microtubule                              1020.0, 3831.0, 6903.0, 7280.0, 10376.0, 10540.0, 10574.0, 11258.0, 23710.0, 83593.0 
GO:0005945 CC 1.81e-04   2/227     3/29107 D05 6-phosphofructokinase complex            5213.0, 5214.0 
GO:0031305 CC 2.91e-04   4/227    41/29107 D06 integral component of mitochondrial inner membrane 28958.0, 55750.0, 205251.0, 100287932.0 
GO:0036020 CC 3.50e-04   3/227    18/29107 D08 endolysosome membrane                    1173.0, 1175.0, 1211.0 
GO:0005758 CC 5.17e-04   5/227    84/29107 D06 mitochondrial intermembrane space        4702.0, 55750.0, 57019.0, 65018.0, 100287932.0 
GO:0048471 CC 5.19e-04  15/227   713/29107 D02 perinuclear region of cytoplasm          231.0, 309.0, 351.0, 381.0, 3265.0, 3312.0, 3326.0, 4830.0, 5881.0, 10193.0, 10564.0, 11258.0, 26276.0, 51693.0, 65018.0 
GO:0045263 CC 5.96e-04   2/227     5/29107 D04 proton-transporting ATP synthase complex, coupling factor F(o) 516.0, 518.0 
GO:0071005 CC 6.26e-04   4/227    50/29107 D05 U2-type precatalytic spliceosome         4809.0, 6633.0, 9343.0, 25804.0 
GO:0030426 CC 6.59e-04   6/227   134/29107 D03 growth cone                              1020.0, 1861.0, 3831.0, 5881.0, 10540.0, 65018.0 
GO:0005515 MF 2.91e-30 181/227 12418/29107 D02 protein binding                          31.0, 231.0, 291.0, 309.0, 351.0, 381.0, 384.0, 403.0, 516.0, 526.0, 529.0, 705.0, 898.0, 1020.0, 1032.0, 1159.0, 1173.0, 1175.0, 1211.0, 1327.0, 1337.0, 1861.0, 1984.0, 2026.0, 2170.0, 2617.0, 2782.0, 2937.0, 3163.0, 3265.0, 3312.0, 3326.0, 3632.0, 3737.0, 3831.0, 4190.0, 4692.0, 4702.0, 4716.0, 4738.0, 4744.0, 4809.0, 4830.0, 4946.0, 5201.0, 5213.0, 5214.0, 5223.0, 5300.0, 5432.0, 5478.0, 5690.0, 5691.0, 5702.0, 5705.0, 5708.0, 5710.0, 5714.0, 5881.0, 6183.0, 6301.0, 6324.0, 6612.0, 6633.0, 6638.0, 6827.0, 6880.0, 6903.0, 6923.0, 6992.0, 7001.0, 7167.0, 7280.0, 7345.0, 7391.0, 7416.0, 7464.0, 8078.0, 8079.0, 8367.0, 8508.0, 8604.0, 8799.0, 9040.0, 9054.0, 9110.0, 9296.0, 9343.0, 9587.0, 10007.0, 10055.0, 10102.0, 10120.0, 10121.0, 10193.0, 10248.0, 10376.0, 10540.0, 10564.0, 10574.0, 10670.0, 11041.0, 11108.0, 11258.0, 11261.0, 11334.0, 22848.0, 22861.0, 23420.0, 23534.0, 23633.0, 23710.0, 23787.0, 25804.0, 26017.0, 26276.0, 27304.0, 28958.0, 29086.0, 29099.0, 29982.0, 50813.0, 51154.0, 51400.0, 51560.0, 51603.0, 51693.0, 51728.0, 54455.0, 54471.0, 55178.0, 55245.0, 55379.0, 55750.0, 55844.0, 56993.0, 57019.0, 57184.0, 57460.0, 64781.0, 64963.0, 65005.0, 65018.0, 79035.0, 79077.0, 79137.0, 79622.0, 79673.0, 81609.0, 83593.0, 84262.0, 84316.0, 84317.0, 84881.0, 85014.0, 90637.0, 90809.0, 91782.0, 93974.0, 94107.0, 112950.0, 113444.0, 115024.0, 115196.0, 116138.0, 125988.0, 127544.0, 127703.0, 128977.0, 148252.0, 152217.0, 171177.0, 201254.0, 205251.0, 220202.0, 283237.0, 284716.0, 387923.0, 552889.0, 553115.0, 100287932.0 
GO:0003723 MF 1.21e-08  33/227  1388/29107 D04 RNA binding                              705.0, 1431.0, 1984.0, 3312.0, 3326.0, 4809.0, 4830.0, 5478.0, 5710.0, 6183.0, 6301.0, 6633.0, 6638.0, 8367.0, 9343.0, 10102.0, 10248.0, 25804.0, 26017.0, 51154.0, 54460.0, 55178.0, 55379.0, 55794.0, 57062.0, 64928.0, 64963.0, 65005.0, 79033.0, 84881.0, 88745.0, 280636.0, 553115.0 
GO:0003924 MF 5.10e-08  15/227   327/29107 D07 GTPase activity                          381.0, 403.0, 2782.0, 2794.0, 3265.0, 5881.0, 6903.0, 7280.0, 9343.0, 9583.0, 10376.0, 10670.0, 51560.0, 148252.0, 171177.0 
GO:0015078 MF 2.18e-07   5/227    18/29107 D06 proton transmembrane transporter activity 291.0, 516.0, 518.0, 526.0, 9296.0 
GO:0005525 MF 2.79e-07  15/227   373/29107 D08 GTP binding                              309.0, 381.0, 403.0, 2794.0, 3265.0, 3326.0, 4830.0, 5881.0, 7280.0, 9343.0, 10376.0, 10670.0, 51560.0, 148252.0, 171177.0 
GO:0005524 MF 1.27e-06  30/227  1458/29107 D08 ATP binding                              31.0, 526.0, 1020.0, 1159.0, 1861.0, 2617.0, 2937.0, 3035.0, 3312.0, 3326.0, 4830.0, 5213.0, 5214.0, 5702.0, 5705.0, 6301.0, 9040.0, 10061.0, 10120.0, 10121.0, 10574.0, 22848.0, 22861.0, 27304.0, 55750.0, 55794.0, 57062.0, 64781.0, 65018.0, 284716.0 
GO:0051082 MF 2.89e-05   7/227   112/29107 D03 unfolded protein binding                 1861.0, 3312.0, 3326.0, 5201.0, 5478.0, 10574.0, 84317.0 
GO:0001729 MF 6.06e-05   2/227     2/29107 D06 ceramide kinase activity                 55750.0, 64781.0 
GO:0102773 MF 6.06e-05   2/227     2/29107 D05 dihydroceramide kinase activity          55750.0, 64781.0 
GO:0000287 MF 6.19e-05   9/227   220/29107 D05 magnesium ion binding                    403.0, 2026.0, 2937.0, 3420.0, 4830.0, 64781.0, 65018.0, 79077.0, 115024.0 
GO:0031625 MF 1.20e-04  10/227   296/29107 D05 ubiquitin protein ligase binding         3312.0, 3326.0, 4738.0, 6923.0, 7167.0, 7345.0, 10376.0, 10670.0, 23710.0, 65018.0 
GO:0042802 MF 1.22e-04  26/227  1495/29107 D03 identical protein binding                31.0, 309.0, 351.0, 1861.0, 2617.0, 2937.0, 3035.0, 3326.0, 4830.0, 5213.0, 5214.0, 5702.0, 5710.0, 7391.0, 8604.0, 8799.0, 10007.0, 10193.0, 10540.0, 23534.0, 54471.0, 55178.0, 57460.0, 79077.0, 93974.0, 553115.0 
```
