## Supplementary material for "Transcriptional and genetic sex differences for schizophrenia across the dorsolateral prefrontal cortex, hippocampus, and caudate nucleus": Data S4: GO_analysis_module_darkmagenta.txt

```
GO:0006811 BP 1.30e-06   6/101    99/29107 D04 ion transport                            3782.0, 6506.0, 6507.0, 6565.0, 9071.0, 83733.0 
GO:0150104 BP 1.13e-05   5/101    84/29107 D06 transport across blood-brain barrier     6506.0, 6507.0, 6509.0, 6565.0, 8671.0 
GO:0046395 BP 1.19e-05   2/101     2/29107 D06 carboxylic acid catabolic process        5444.0, 5446.0 
GO:0098796 CC 3.57e-05   2/101     3/29107 D02 membrane protein complex                 6506.0, 6507.0 
GO:0005886 CC 4.18e-05  32/101  4500/29107 D03 plasma membrane                          117.0, 394.0, 1363.0, 1734.0, 1910.0, 2262.0, 2534.0, 2565.0, 3782.0, 4082.0, 4915.0, 5764.0, 5803.0, 6284.0, 6506.0, 6507.0, 6509.0, 6565.0, 8601.0, 8671.0, 9071.0, 23418.0, 54762.0, 55604.0, 56034.0, 57678.0, 80243.0, 84059.0, 128414.0, 130574.0, 286183.0, 375704.0 
GO:0005313 MF 8.72e-06   3/101    12/29107 D07 L-glutamate transmembrane transporter activity 6506.0, 6507.0, 83733.0 
GO:0004063 MF 1.19e-05   2/101     2/29107 D06 aryldialkylphosphatase activity          5444.0, 5446.0 
GO:0015501 MF 3.57e-05   2/101     3/29107 D11 glutamate:sodium symporter activity      6506.0, 6507.0 
GO:0102007 MF 3.57e-05   2/101     3/29107 D06 acyl-L-homoserine-lactone lactonohydrolase activity 5444.0, 5446.0 
```
