## Supplementary material for "Transcriptional and genetic sex differences for schizophrenia across the dorsolateral prefrontal cortex, hippocampus, and caudate nucleus": Data S4: GO_analysis_module_darkolivegreen.txt

```
GO:0014069 CC 1.35e-05   8/127   247/29107 D04 postsynaptic density                     3751.0, 6546.0, 9201.0, 9456.0, 9495.0, 23426.0, 56899.0, 81831.0 
GO:0098978 CC 1.60e-05   9/127   332/29107 D04 glutamatergic synapse                    814.0, 3751.0, 5577.0, 5602.0, 9456.0, 10368.0, 23426.0, 64854.0, 93664.0 
GO:0043197 CC 6.76e-05   6/127   157/29107 D06 dendritic spine                          3751.0, 5577.0, 6546.0, 9456.0, 9495.0, 56899.0 
GO:0030425 CC 1.02e-04   9/127   422/29107 D05 dendrite                                 3350.0, 4133.0, 4856.0, 6546.0, 9456.0, 10368.0, 10858.0, 23426.0, 348980.0 
```
