## Supplementary material for "Transcriptional and genetic sex differences for schizophrenia across the dorsolateral prefrontal cortex, hippocampus, and caudate nucleus": Data S4: GO_analysis_module_darkorange.txt

```
GO:0045956 BP 3.29e-08   5/191    15/29107 D10 positive regulation of calcium ion-dependent exocytosis 3745.0, 6804.0, 6812.0, 9066.0, 192683.0 
GO:0008021 CC 1.08e-08  10/191   125/29107 D09 synaptic vesicle                         320.0, 1759.0, 6804.0, 6844.0, 9066.0, 9900.0, 55530.0, 81565.0, 127262.0, 388662.0 
GO:0005886 CC 5.18e-07  57/191  4500/29107 D03 plasma membrane                          91.0, 119.0, 320.0, 377.0, 398.0, 535.0, 774.0, 776.0, 925.0, 1010.0, 1759.0, 2550.0, 2785.0, 3631.0, 3745.0, 3746.0, 3765.0, 5138.0, 5297.0, 5575.0, 6327.0, 6534.0, 6709.0, 6804.0, 6812.0, 6844.0, 8396.0, 9066.0, 9228.0, 9229.0, 9399.0, 9568.0, 9677.0, 9900.0, 10079.0, 10409.0, 10653.0, 26507.0, 30845.0, 56172.0, 57468.0, 57578.0, 64101.0, 79837.0, 83873.0, 116841.0, 121665.0, 140679.0, 147179.0, 192683.0, 205147.0, 222662.0, 282679.0, 285175.0, 374383.0, 375323.0, 387804.0 
GO:0030672 CC 5.83e-07   7/191    74/29107 D08 synaptic vesicle membrane                6844.0, 9066.0, 9900.0, 55530.0, 127262.0, 140679.0, 192683.0 
GO:0048787 CC 8.54e-07   4/191    12/29107 D05 presynaptic active zone membrane         320.0, 6804.0, 6812.0, 8506.0 
GO:0098978 CC 2.23e-06  12/191   332/29107 D04 glutamatergic synapse                    320.0, 1759.0, 5575.0, 6804.0, 6812.0, 9228.0, 9229.0, 9746.0, 9900.0, 22883.0, 64101.0, 388662.0 
GO:0030285 CC 3.19e-06   5/191    35/29107 D05 integral component of synaptic vesicle membrane 6804.0, 6844.0, 9900.0, 140679.0, 388662.0 
GO:0098982 CC 4.42e-06   6/191    65/29107 D04 GABA-ergic synapse                       2550.0, 9746.0, 9900.0, 22883.0, 140679.0, 388662.0 
GO:0030425 CC 4.82e-06  13/191   422/29107 D05 dendrite                                 2550.0, 2785.0, 3745.0, 4135.0, 5126.0, 9746.0, 9900.0, 57463.0, 85300.0, 140679.0, 282679.0, 375323.0, 387804.0 
GO:0005829 CC 1.88e-05  59/191  5294/29107 D02 cytosol                                  91.0, 119.0, 320.0, 398.0, 535.0, 784.0, 1174.0, 1716.0, 1778.0, 1795.0, 1845.0, 2778.0, 3098.0, 3631.0, 3797.0, 4628.0, 5016.0, 5138.0, 5297.0, 5306.0, 5522.0, 5528.0, 5575.0, 6620.0, 6709.0, 6730.0, 6804.0, 6812.0, 6844.0, 7277.0, 8396.0, 8672.0, 9066.0, 9435.0, 9677.0, 9980.0, 10980.0, 11128.0, 11332.0, 22853.0, 23057.0, 23543.0, 25830.0, 30845.0, 51451.0, 54551.0, 55585.0, 55705.0, 65009.0, 79837.0, 81565.0, 84254.0, 84871.0, 113130.0, 129049.0, 133522.0, 147179.0, 282679.0, 378884.0 
GO:0048471 CC 2.11e-05  16/191   713/29107 D02 perinuclear region of cytoplasm          320.0, 377.0, 535.0, 4135.0, 4878.0, 5138.0, 6812.0, 6844.0, 10079.0, 10980.0, 22853.0, 30845.0, 85300.0, 116841.0, 282679.0, 378884.0 
GO:0030424 CC 5.17e-05  10/191   318/29107 D05 axon                                     3745.0, 3746.0, 4135.0, 6804.0, 6812.0, 23057.0, 26115.0, 85300.0, 285175.0, 387804.0 
GO:0038039 CC 1.28e-04   2/191     3/29107 D07 G protein-coupled receptor heterodimeric complex 2550.0, 9568.0 
GO:0070033 CC 1.28e-04   2/191     3/29107 D04 synaptobrevin 2-SNAP-25-syntaxin-1a-complexin II complex 6804.0, 6844.0 
GO:0005802 CC 2.09e-04   7/191   182/29107 D04 trans-Golgi network                      6844.0, 7260.0, 9435.0, 9980.0, 10079.0, 23057.0, 200312.0 
GO:0070032 CC 2.55e-04   2/191     4/29107 D04 synaptobrevin 2-SNAP-25-syntaxin-1a-complexin I complex 6804.0, 6844.0 
GO:0070044 CC 2.55e-04   2/191     4/29107 D04 synaptobrevin 2-SNAP-25-syntaxin-1a complex 6804.0, 6844.0 
GO:0044306 CC 2.92e-04   3/191    20/29107 D02 neuron projection terminus               6844.0, 85300.0, 140679.0 
GO:0045211 CC 3.22e-04   6/191   139/29107 D05 postsynaptic membrane                    2550.0, 3745.0, 9568.0, 9746.0, 22883.0, 375323.0 
GO:0043005 CC 4.19e-04   9/191   338/29107 D04 neuron projection                        5126.0, 6804.0, 6844.0, 8448.0, 9568.0, 9900.0, 57468.0, 85300.0, 140679.0 
GO:0099572 CC 4.23e-04   2/191     5/29107 D03 postsynaptic specialization              9228.0, 9229.0 
GO:0005515 MF 2.44e-08 120/191 12418/29107 D02 protein binding                          56.0, 91.0, 103.0, 320.0, 377.0, 398.0, 535.0, 774.0, 776.0, 784.0, 925.0, 1759.0, 1778.0, 1795.0, 1845.0, 2550.0, 2778.0, 2785.0, 3098.0, 3631.0, 3745.0, 3746.0, 3765.0, 3797.0, 4135.0, 4293.0, 4628.0, 4878.0, 5126.0, 5138.0, 5297.0, 5306.0, 5522.0, 5528.0, 5575.0, 5646.0, 6620.0, 6709.0, 6730.0, 6804.0, 6812.0, 6844.0, 7014.0, 7260.0, 7277.0, 8396.0, 8448.0, 8506.0, 9066.0, 9228.0, 9229.0, 9399.0, 9568.0, 9746.0, 9980.0, 10079.0, 10409.0, 10904.0, 10980.0, 10982.0, 11332.0, 22853.0, 22883.0, 22924.0, 23270.0, 23349.0, 23543.0, 23786.0, 25830.0, 25943.0, 26094.0, 26507.0, 27165.0, 27339.0, 30845.0, 51335.0, 51451.0, 54551.0, 55530.0, 55585.0, 55705.0, 56980.0, 57325.0, 57463.0, 57680.0, 64101.0, 64434.0, 64744.0, 65009.0, 78986.0, 79096.0, 79837.0, 80206.0, 81565.0, 81566.0, 83873.0, 84254.0, 85019.0, 85300.0, 113130.0, 116841.0, 118490.0, 118812.0, 121665.0, 126298.0, 145483.0, 147179.0, 149986.0, 192683.0, 197407.0, 205147.0, 222662.0, 259217.0, 283514.0, 374383.0, 375323.0, 378884.0, 388662.0, 653140.0, 780776.0 
```
