## Supplementary material for "Transcriptional and genetic sex differences for schizophrenia across the dorsolateral prefrontal cortex, hippocampus, and caudate nucleus": Data S4: GO_analysis_module_darkred.txt

```
GO:0006890 BP 8.99e-07   7/306    50/29107 D06 retrograde vesicle-mediated transport, Golgi to endoplasmic reticulum 10945.0, 10960.0, 11070.0, 11079.0, 11316.0, 51614.0, 91949.0 
GO:0006621 BP 1.45e-06   4/306     9/29107 D07 protein retention in ER lumen            8733.0, 10945.0, 10956.0, 11079.0 
GO:0007005 BP 9.01e-06   7/306    70/29107 D05 mitochondrion organization               4580.0, 5245.0, 8834.0, 11331.0, 30968.0, 57190.0, 400916.0 
GO:0006488 BP 1.10e-05   4/306    14/29107 D06 dolichol-linked oligosaccharide biosynthetic process 1798.0, 9526.0, 10195.0, 56052.0 
GO:0005739 CC 5.27e-18  54/306  1307/29107 D05 mitochondrion                            37.0, 578.0, 587.0, 598.0, 682.0, 740.0, 1537.0, 1891.0, 2806.0, 2876.0, 2879.0, 3418.0, 3980.0, 4713.0, 4720.0, 4728.0, 4967.0, 5018.0, 5245.0, 5315.0, 5832.0, 7284.0, 7384.0, 7517.0, 8192.0, 8659.0, 8733.0, 8834.0, 8878.0, 10587.0, 11284.0, 11331.0, 23203.0, 25824.0, 25973.0, 27166.0, 28960.0, 51116.0, 51253.0, 51706.0, 54998.0, 55168.0, 55753.0, 56997.0, 57017.0, 79671.0, 83451.0, 128240.0, 150209.0, 192286.0, 197257.0, 285489.0, 373156.0, 400916.0 
GO:0005789 CC 1.84e-15  43/306   973/29107 D04 endoplasmic reticulum membrane           267.0, 682.0, 1650.0, 1798.0, 2052.0, 2286.0, 2590.0, 3995.0, 4779.0, 6734.0, 6836.0, 7108.0, 8733.0, 9526.0, 10195.0, 10430.0, 10945.0, 10956.0, 10960.0, 11316.0, 22820.0, 22845.0, 23275.0, 29800.0, 29927.0, 51061.0, 51246.0, 51368.0, 51706.0, 54344.0, 54732.0, 54867.0, 54884.0, 56052.0, 57190.0, 57198.0, 81502.0, 84885.0, 92305.0, 92579.0, 94005.0, 137964.0, 162515.0 
GO:0070062 CC 1.05e-14  65/306  2169/29107 D06 extracellular exosome                    353.0, 439.0, 682.0, 1056.0, 1291.0, 1471.0, 1509.0, 1642.0, 1891.0, 1938.0, 2588.0, 2621.0, 2720.0, 2806.0, 2875.0, 2879.0, 2896.0, 3418.0, 3692.0, 3911.0, 4241.0, 4245.0, 4363.0, 4627.0, 4758.0, 4924.0, 5034.0, 5184.0, 5245.0, 5315.0, 5345.0, 5476.0, 5641.0, 5819.0, 6051.0, 6187.0, 6734.0, 7284.0, 8574.0, 8722.0, 8878.0, 9696.0, 10383.0, 10960.0, 11313.0, 23193.0, 23654.0, 25824.0, 27044.0, 29085.0, 29800.0, 29952.0, 51181.0, 51596.0, 51706.0, 54187.0, 54732.0, 55004.0, 57134.0, 66005.0, 80347.0, 84836.0, 90507.0, 128240.0, 373156.0 
GO:0005783 CC 9.07e-14  42/306  1042/29107 D05 endoplasmic reticulum                    267.0, 578.0, 598.0, 1471.0, 1650.0, 2286.0, 2896.0, 4043.0, 5034.0, 5476.0, 6610.0, 7108.0, 8733.0, 8878.0, 10195.0, 10347.0, 10945.0, 10956.0, 11079.0, 22820.0, 25870.0, 29800.0, 51246.0, 51293.0, 51614.0, 51763.0, 54344.0, 54732.0, 54867.0, 55625.0, 56052.0, 57134.0, 64374.0, 81502.0, 84885.0, 92305.0, 92579.0, 94103.0, 137964.0, 150209.0, 252995.0, 339123.0 
GO:0016020 CC 1.69e-13  62/306  2127/29107 D02 membrane                                 267.0, 682.0, 977.0, 1291.0, 1537.0, 1650.0, 1798.0, 1891.0, 1938.0, 2590.0, 2896.0, 2975.0, 2997.0, 3338.0, 3995.0, 4245.0, 4255.0, 4363.0, 4627.0, 4758.0, 4924.0, 5245.0, 5476.0, 6132.0, 6187.0, 6209.0, 6610.0, 6734.0, 7284.0, 8733.0, 8884.0, 9526.0, 9567.0, 11284.0, 23020.0, 23193.0, 25921.0, 27044.0, 29927.0, 51094.0, 51293.0, 51596.0, 51614.0, 51706.0, 51763.0, 54344.0, 54606.0, 54884.0, 56052.0, 66005.0, 79701.0, 79877.0, 80776.0, 81037.0, 81502.0, 83862.0, 84975.0, 92579.0, 94005.0, 137964.0, 200081.0, 373156.0 
GO:0005759 CC 1.38e-10  22/306   381/29107 D05 mitochondrial matrix                     37.0, 587.0, 598.0, 2806.0, 2876.0, 3418.0, 4720.0, 4728.0, 4967.0, 5018.0, 5859.0, 8192.0, 8659.0, 10587.0, 23203.0, 25824.0, 25973.0, 55753.0, 80017.0, 80347.0, 128240.0, 373156.0 
GO:0005743 CC 4.18e-10  22/306   404/29107 D05 mitochondrial inner membrane             598.0, 740.0, 1537.0, 2806.0, 4713.0, 5245.0, 5832.0, 7384.0, 11331.0, 23203.0, 25915.0, 30968.0, 51116.0, 51253.0, 51629.0, 54998.0, 55168.0, 57017.0, 81554.0, 150209.0, 192286.0, 197257.0 
GO:0005794 CC 7.02e-08  31/306   988/29107 D05 Golgi apparatus                          267.0, 1471.0, 2590.0, 2720.0, 2896.0, 4043.0, 4245.0, 8574.0, 10347.0, 10419.0, 10960.0, 11070.0, 11079.0, 11316.0, 22820.0, 23062.0, 23193.0, 23268.0, 23275.0, 25844.0, 29800.0, 29952.0, 54732.0, 54867.0, 55625.0, 55974.0, 57198.0, 78992.0, 84885.0, 91949.0, 140606.0 
GO:0005793 CC 1.20e-07   9/306    77/29107 D05 endoplasmic reticulum-Golgi intermediate compartment 4043.0, 4924.0, 5034.0, 6836.0, 10945.0, 10960.0, 11079.0, 22820.0, 54732.0 
GO:0043202 CC 7.49e-06   8/306    95/29107 D06 lysosomal lumen                          1509.0, 2588.0, 2720.0, 4758.0, 5476.0, 5641.0, 8722.0, 66005.0 
GO:0016021 CC 1.31e-05  64/306  3536/29107 D03 integral component of membrane           115.0, 267.0, 598.0, 1650.0, 1798.0, 2052.0, 3338.0, 3995.0, 4245.0, 4580.0, 4779.0, 5819.0, 6836.0, 8764.0, 9132.0, 9526.0, 9962.0, 10195.0, 10347.0, 10430.0, 10945.0, 11070.0, 25844.0, 25921.0, 27090.0, 29800.0, 51061.0, 51094.0, 51246.0, 51368.0, 51629.0, 51706.0, 54732.0, 54838.0, 54867.0, 55625.0, 55974.0, 56052.0, 56063.0, 56997.0, 64132.0, 78992.0, 79701.0, 80381.0, 81037.0, 83862.0, 84336.0, 84885.0, 84975.0, 92162.0, 92305.0, 92579.0, 94103.0, 112770.0, 118881.0, 131601.0, 137964.0, 162515.0, 192286.0, 222962.0, 252995.0, 284612.0, 374882.0, 105375355.0 
GO:0005788 CC 2.44e-05  13/306   306/29107 D05 endoplasmic reticulum lumen              1291.0, 1471.0, 2621.0, 4241.0, 4924.0, 5034.0, 10956.0, 23193.0, 25870.0, 51246.0, 64374.0, 140606.0, 339123.0 
GO:0000139 CC 5.72e-05  18/306   587/29107 D05 Golgi membrane                           682.0, 2590.0, 4245.0, 6836.0, 10347.0, 10945.0, 10960.0, 11070.0, 11316.0, 22820.0, 27090.0, 54732.0, 55625.0, 55974.0, 57134.0, 64132.0, 84885.0, 91949.0 
GO:0030133 CC 5.80e-05   7/306    93/29107 D07 transport vesicle                        6836.0, 10945.0, 11316.0, 22820.0, 25844.0, 54732.0, 78992.0 
GO:0035632 CC 1.10e-04   2/306     2/29107 D04 mitochondrial prohibitin complex         5245.0, 11331.0 
GO:0033116 CC 1.41e-04   6/306    75/29107 D05 endoplasmic reticulum-Golgi intermediate compartment membrane 4245.0, 6836.0, 10945.0, 10960.0, 51614.0, 54732.0 
GO:0005576 CC 2.10e-04  37/306  1854/29107 D02 extracellular region                     353.0, 1056.0, 1291.0, 1471.0, 1509.0, 1938.0, 2057.0, 2588.0, 2590.0, 2621.0, 2720.0, 2896.0, 3911.0, 4043.0, 4241.0, 4758.0, 5034.0, 5315.0, 5345.0, 5476.0, 5641.0, 6051.0, 7481.0, 10383.0, 25911.0, 25992.0, 27148.0, 29952.0, 51368.0, 64847.0, 66005.0, 84279.0, 128240.0, 200081.0, 252995.0, 286256.0, 339366.0 
GO:0030176 CC 3.01e-04   7/306   121/29107 D05 integral component of endoplasmic reticulum membrane 267.0, 1798.0, 7108.0, 22845.0, 29927.0, 51614.0, 54344.0 
GO:0035578 CC 4.05e-04   6/306    91/29107 D07 azurophil granule lumen                  2588.0, 2720.0, 2896.0, 5476.0, 10383.0, 29952.0 
GO:0005515 MF 1.42e-35 237/306 12418/29107 D02 protein binding                          37.0, 267.0, 353.0, 439.0, 578.0, 598.0, 682.0, 740.0, 741.0, 977.0, 1056.0, 1395.0, 1471.0, 1509.0, 1537.0, 1642.0, 1650.0, 1798.0, 1891.0, 1938.0, 2052.0, 2057.0, 2101.0, 2286.0, 2590.0, 2621.0, 2720.0, 2872.0, 2879.0, 2896.0, 2948.0, 2975.0, 2997.0, 3069.0, 3172.0, 3338.0, 3692.0, 3980.0, 3995.0, 4043.0, 4241.0, 4245.0, 4440.0, 4580.0, 4627.0, 4713.0, 4720.0, 4728.0, 4758.0, 4779.0, 4802.0, 4924.0, 4967.0, 5018.0, 5034.0, 5184.0, 5245.0, 5315.0, 5345.0, 5425.0, 5441.0, 5531.0, 5819.0, 5832.0, 5859.0, 6132.0, 6187.0, 6209.0, 6610.0, 6836.0, 7106.0, 7108.0, 7284.0, 7384.0, 7481.0, 7517.0, 7703.0, 8192.0, 8292.0, 8574.0, 8659.0, 8733.0, 8764.0, 8834.0, 8878.0, 8884.0, 9057.0, 9094.0, 9132.0, 9526.0, 9567.0, 9696.0, 9742.0, 9903.0, 9985.0, 10039.0, 10195.0, 10262.0, 10309.0, 10318.0, 10383.0, 10419.0, 10430.0, 10460.0, 10467.0, 10587.0, 10801.0, 10945.0, 10956.0, 10960.0, 11070.0, 11079.0, 11092.0, 11180.0, 11284.0, 11313.0, 11316.0, 11331.0, 22820.0, 22845.0, 23020.0, 23062.0, 23193.0, 23203.0, 23268.0, 23428.0, 23549.0, 23654.0, 25824.0, 25844.0, 25855.0, 25870.0, 25911.0, 25915.0, 25921.0, 26153.0, 27044.0, 27148.0, 27166.0, 28960.0, 29062.0, 29085.0, 29800.0, 29925.0, 29927.0, 30968.0, 51061.0, 51094.0, 51181.0, 51246.0, 51293.0, 51310.0, 51368.0, 51596.0, 51614.0, 51706.0, 51763.0, 54344.0, 54606.0, 54732.0, 54838.0, 54998.0, 55004.0, 55054.0, 55135.0, 55152.0, 55224.0, 55698.0, 55753.0, 55909.0, 55968.0, 55974.0, 56063.0, 56997.0, 57017.0, 57134.0, 57190.0, 57198.0, 63976.0, 64374.0, 66005.0, 78992.0, 79671.0, 79763.0, 80017.0, 80019.0, 80347.0, 80381.0, 80776.0, 81037.0, 81502.0, 81554.0, 81857.0, 83443.0, 83547.0, 83862.0, 84080.0, 84164.0, 84167.0, 84261.0, 84264.0, 84279.0, 84331.0, 84336.0, 84680.0, 84836.0, 84893.0, 84975.0, 89891.0, 90507.0, 91544.0, 91949.0, 92162.0, 92369.0, 94005.0, 94103.0, 114991.0, 115948.0, 118881.0, 128240.0, 129138.0, 130813.0, 131601.0, 140606.0, 162515.0, 197257.0, 200081.0, 283229.0, 284086.0, 285489.0, 339123.0, 339366.0, 373156.0, 374654.0, 374882.0, 400916.0, 642658.0 
```
