## Supplementary material for "Transcriptional and genetic sex differences for schizophrenia across the dorsolateral prefrontal cortex, hippocampus, and caudate nucleus": Data S4: GO_analysis_module_darkturquoise.txt

```
GO:0005886 CC 4.91e-10  67/203  4500/29107 D03 plasma membrane                          90.0, 146.0, 360.0, 476.0, 1608.0, 1612.0, 1630.0, 1838.0, 2043.0, 2693.0, 2863.0, 2900.0, 3359.0, 3363.0, 3676.0, 3680.0, 3736.0, 3763.0, 3815.0, 4142.0, 4992.0, 5100.0, 5318.0, 5578.0, 5581.0, 5912.0, 6272.0, 6533.0, 6549.0, 8324.0, 8496.0, 8516.0, 8527.0, 9466.0, 9545.0, 9630.0, 10636.0, 10888.0, 22865.0, 22953.0, 23094.0, 26090.0, 26251.0, 29953.0, 30819.0, 51289.0, 53944.0, 54734.0, 55512.0, 57406.0, 57419.0, 57492.0, 59283.0, 79888.0, 80329.0, 80731.0, 84570.0, 84665.0, 91584.0, 115557.0, 123745.0, 131034.0, 144195.0, 154664.0, 159371.0, 266727.0, 388121.0 
GO:0099055 CC 2.62e-08   7/203    45/29107 D06 integral component of postsynaptic membrane 2043.0, 2900.0, 3359.0, 3736.0, 5100.0, 6533.0, 57406.0 
GO:0032281 CC 9.17e-07   5/203    26/29107 D07 AMPA glutamate receptor complex          26090.0, 57406.0, 59283.0, 254263.0, 388336.0 
GO:0098978 CC 4.18e-06  12/203   332/29107 D04 glutamatergic synapse                    2043.0, 2185.0, 2693.0, 3208.0, 3359.0, 3736.0, 5100.0, 10636.0, 23467.0, 57406.0, 64084.0, 254263.0 
GO:0014069 CC 1.01e-05  10/203   247/29107 D04 postsynaptic density                     476.0, 832.0, 1838.0, 2185.0, 8516.0, 10006.0, 10636.0, 59283.0, 254263.0, 388336.0 
GO:0099061 CC 2.11e-05   5/203    48/29107 D08 integral component of postsynaptic density membrane 1630.0, 22865.0, 64084.0, 254263.0, 388336.0 
GO:0030425 CC 2.00e-04  11/203   422/29107 D05 dendrite                                 1838.0, 2043.0, 2185.0, 3363.0, 3736.0, 5100.0, 6272.0, 6533.0, 10636.0, 64084.0, 254263.0 
GO:0005794 CC 2.09e-04  18/203   988/29107 D05 Golgi apparatus                          411.0, 476.0, 2043.0, 3763.0, 5581.0, 6272.0, 6397.0, 10317.0, 10652.0, 23094.0, 54734.0, 57452.0, 57533.0, 79888.0, 157570.0, 266727.0, 374378.0, 389075.0 
```
