## Supplementary material for "Transcriptional and genetic sex differences for schizophrenia across the dorsolateral prefrontal cortex, hippocampus, and caudate nucleus": Data S4: GO_analysis_module_green.txt

```
GO:0007268 BP 5.34e-13  32/816   245/29107 D07 chemical synaptic transmission           40.0, 785.0, 869.0, 1129.0, 1136.0, 1142.0, 1325.0, 2559.0, 2563.0, 2897.0, 2914.0, 3062.0, 3269.0, 3274.0, 3351.0, 3352.0, 3355.0, 3777.0, 3798.0, 4852.0, 4923.0, 5368.0, 6196.0, 6529.0, 6623.0, 6750.0, 7804.0, 8913.0, 9177.0, 9990.0, 10497.0, 10815.0 
GO:0042391 BP 1.40e-08  16/816    98/29107 D03 regulation of membrane potential         40.0, 1136.0, 1142.0, 2559.0, 2563.0, 2899.0, 8913.0, 9177.0, 9699.0, 9783.0, 23415.0, 27133.0, 57657.0, 81033.0, 90134.0, 120892.0 
GO:0007218 BP 3.85e-08  16/816   105/29107 D06 neuropeptide signaling pathway           116.0, 2834.0, 2847.0, 3062.0, 4852.0, 4923.0, 5368.0, 6866.0, 10886.0, 11247.0, 11248.0, 84109.0, 84539.0, 114815.0, 344758.0, 387129.0 
GO:0034765 BP 1.11e-07  16/816   113/29107 D06 regulation of ion transmembrane transport 40.0, 779.0, 3768.0, 6335.0, 8913.0, 9254.0, 23415.0, 27133.0, 53405.0, 56660.0, 57657.0, 81033.0, 90134.0, 117155.0, 219931.0, 255022.0 
GO:0007399 BP 6.12e-06  25/816   325/29107 D04 nervous system development               818.0, 869.0, 1129.0, 1136.0, 1808.0, 1946.0, 2066.0, 2674.0, 2897.0, 4208.0, 8822.0, 10603.0, 22997.0, 23138.0, 25791.0, 26086.0, 51466.0, 56121.0, 56141.0, 81544.0, 84530.0, 140767.0, 145957.0, 152330.0, 339479.0 
GO:0097151 BP 8.79e-06   4/816     6/29107 D07 positive regulation of inhibitory postsynaptic potential 18.0, 4923.0, 9699.0, 10497.0 
GO:0007264 BP 1.94e-05  12/816    98/29107 D06 small GTPase mediated signal transduction 1122.0, 5877.0, 7410.0, 9077.0, 9649.0, 10044.0, 11069.0, 26230.0, 27289.0, 54509.0, 121268.0, 255426.0 
GO:0033674 BP 3.58e-05  10/816    73/29107 D09 positive regulation of kinase activity   238.0, 2042.0, 2051.0, 2066.0, 2322.0, 4058.0, 5979.0, 6098.0, 90441.0, 284656.0 
GO:0071805 BP 3.97e-05  13/816   122/29107 D08 potassium ion transmembrane transport    3755.0, 3777.0, 3787.0, 9033.0, 9196.0, 23415.0, 27133.0, 30818.0, 30820.0, 56660.0, 57657.0, 81033.0, 90134.0 
GO:0006396 BP 9.34e-06   0/816   422/29107 D07 RNA processing                            
GO:0005886 CC 9.20e-16 214/816  4500/29107 D03 plasma membrane                          40.0, 93.0, 107.0, 238.0, 286.0, 379.0, 432.0, 486.0, 624.0, 779.0, 887.0, 1004.0, 1005.0, 1043.0, 1129.0, 1136.0, 1142.0, 1803.0, 1808.0, 1946.0, 2030.0, 2042.0, 2051.0, 2066.0, 2114.0, 2322.0, 2559.0, 2674.0, 2834.0, 2847.0, 2887.0, 2888.0, 2893.0, 2895.0, 2897.0, 2899.0, 2914.0, 3036.0, 3062.0, 3269.0, 3274.0, 3351.0, 3352.0, 3355.0, 3674.0, 3755.0, 3768.0, 3777.0, 3787.0, 4058.0, 4160.0, 4799.0, 4843.0, 4868.0, 4923.0, 5205.0, 5295.0, 5368.0, 5733.0, 5792.0, 5869.0, 5979.0, 5999.0, 6331.0, 6469.0, 6529.0, 6732.0, 6843.0, 6870.0, 7036.0, 7222.0, 7248.0, 7410.0, 7433.0, 7476.0, 7804.0, 8174.0, 8522.0, 8728.0, 8742.0, 8744.0, 8792.0, 8853.0, 8913.0, 9033.0, 9055.0, 9077.0, 9177.0, 9196.0, 9223.0, 9254.0, 9340.0, 9590.0, 9628.0, 9649.0, 9929.0, 9990.0, 10003.0, 10497.0, 10603.0, 10626.0, 10886.0, 11069.0, 11122.0, 22854.0, 23037.0, 23136.0, 23240.0, 23242.0, 23251.0, 23263.0, 23415.0, 23596.0, 26031.0, 26034.0, 26051.0, 26086.0, 26154.0, 26245.0, 27132.0, 27133.0, 27201.0, 27289.0, 27293.0, 29780.0, 30818.0, 30820.0, 50863.0, 51206.0, 51347.0, 51458.0, 51744.0, 53822.0, 53826.0, 53942.0, 54509.0, 54549.0, 54550.0, 54566.0, 54843.0, 54874.0, 55107.0, 55835.0, 56341.0, 57144.0, 57154.0, 57616.0, 57628.0, 57657.0, 57699.0, 59277.0, 59338.0, 59350.0, 60482.0, 64218.0, 64241.0, 64780.0, 79180.0, 79729.0, 79820.0, 79937.0, 79960.0, 80144.0, 80196.0, 80852.0, 81029.0, 81033.0, 83660.0, 84109.0, 84189.0, 84539.0, 84632.0, 84866.0, 90134.0, 91522.0, 112609.0, 113146.0, 116369.0, 116443.0, 117155.0, 118426.0, 120892.0, 121268.0, 123591.0, 126353.0, 127833.0, 138050.0, 145957.0, 146183.0, 151195.0, 151835.0, 152330.0, 160622.0, 195814.0, 206358.0, 255738.0, 283463.0, 284129.0, 284348.0, 284656.0, 285601.0, 285966.0, 342184.0, 342979.0, 343171.0, 343702.0, 387129.0, 387680.0, 389668.0, 391191.0, 391192.0, 402778.0, 414194.0, 440435.0 
GO:0005887 CC 5.90e-12  87/816  1403/29107 D04 integral component of plasma membrane    40.0, 93.0, 107.0, 238.0, 432.0, 624.0, 1129.0, 1136.0, 1142.0, 2030.0, 2042.0, 2051.0, 2066.0, 2322.0, 2523.0, 2559.0, 2563.0, 2834.0, 2847.0, 2895.0, 2897.0, 2899.0, 2914.0, 3036.0, 3062.0, 3269.0, 3274.0, 3351.0, 3352.0, 3355.0, 3777.0, 4058.0, 4868.0, 4923.0, 5205.0, 5733.0, 5792.0, 5961.0, 5979.0, 6098.0, 6335.0, 6529.0, 6843.0, 6870.0, 7036.0, 7222.0, 7433.0, 8742.0, 9033.0, 9177.0, 9293.0, 9723.0, 9990.0, 10371.0, 10886.0, 11122.0, 23266.0, 23415.0, 23596.0, 27133.0, 51206.0, 51458.0, 55107.0, 56098.0, 56121.0, 56141.0, 56660.0, 57575.0, 57657.0, 59350.0, 64218.0, 64241.0, 81033.0, 84109.0, 84189.0, 84539.0, 90134.0, 116369.0, 123591.0, 129293.0, 223117.0, 255022.0, 284129.0, 284656.0, 285601.0, 344758.0, 387129.0 
GO:0043005 CC 9.23e-09  31/816   338/29107 D04 neuron projection                        18.0, 116.0, 286.0, 794.0, 818.0, 1136.0, 1142.0, 2042.0, 2051.0, 2559.0, 2563.0, 2847.0, 3925.0, 5122.0, 5792.0, 6529.0, 6770.0, 6843.0, 8913.0, 9177.0, 10645.0, 22895.0, 22997.0, 23266.0, 57084.0, 57699.0, 116443.0, 120892.0, 140767.0, 284656.0, 344758.0 
GO:0045202 CC 1.57e-07  32/816   403/29107 D03 synapse                                  785.0, 794.0, 1129.0, 1136.0, 1142.0, 1325.0, 2559.0, 2563.0, 2895.0, 3062.0, 3269.0, 3274.0, 3352.0, 3355.0, 3777.0, 3798.0, 4852.0, 6196.0, 6750.0, 8913.0, 9177.0, 9990.0, 22895.0, 25924.0, 26230.0, 54549.0, 57144.0, 60482.0, 83660.0, 116443.0, 345557.0, 402117.0 
GO:0045211 CC 3.89e-07  17/816   139/29107 D05 postsynaptic membrane                    286.0, 869.0, 1129.0, 1136.0, 1142.0, 2066.0, 2559.0, 2893.0, 2895.0, 2897.0, 2899.0, 9177.0, 22895.0, 22997.0, 80852.0, 116443.0, 160622.0 
GO:0016021 CC 9.84e-06 142/816  3536/29107 D03 integral component of membrane           28.0, 887.0, 1004.0, 1005.0, 1129.0, 1136.0, 1142.0, 1803.0, 2030.0, 2542.0, 3755.0, 3768.0, 3787.0, 4160.0, 4249.0, 4259.0, 5733.0, 5961.0, 6331.0, 6489.0, 6529.0, 7804.0, 8165.0, 8174.0, 8564.0, 8707.0, 8728.0, 8744.0, 8792.0, 9033.0, 9143.0, 9340.0, 9481.0, 9951.0, 9990.0, 10003.0, 10090.0, 10349.0, 10683.0, 10690.0, 11068.0, 11122.0, 22997.0, 23231.0, 23240.0, 23245.0, 23251.0, 23266.0, 23333.0, 23596.0, 26035.0, 26154.0, 26245.0, 27201.0, 51301.0, 51744.0, 53346.0, 53822.0, 54549.0, 55321.0, 56475.0, 57084.0, 57146.0, 60482.0, 64405.0, 64579.0, 64753.0, 79623.0, 79669.0, 79762.0, 79937.0, 80144.0, 80759.0, 81544.0, 84109.0, 84620.0, 84866.0, 84867.0, 85352.0, 90993.0, 91522.0, 112609.0, 114571.0, 114815.0, 116443.0, 121256.0, 121551.0, 127833.0, 127845.0, 137868.0, 137994.0, 138050.0, 140767.0, 145748.0, 145957.0, 146227.0, 148534.0, 148753.0, 151742.0, 152078.0, 157693.0, 165679.0, 166752.0, 168391.0, 195814.0, 199974.0, 206358.0, 219931.0, 221303.0, 253152.0, 255275.0, 256130.0, 259236.0, 283554.0, 283820.0, 283985.0, 284129.0, 284339.0, 285761.0, 341346.0, 342865.0, 343171.0, 343702.0, 387775.0, 387890.0, 389668.0, 391191.0, 391192.0, 401097.0, 402778.0, 440435.0, 441061.0, 442117.0, 442213.0, 641649.0, 642968.0, 654463.0, 729025.0, 100130519.0, 100132247.0, 100507588.0, 105378696.0 
GO:0030425 CC 3.29e-05  28/816   422/29107 D05 dendrite                                 794.0, 1129.0, 1136.0, 2563.0, 2899.0, 3269.0, 3274.0, 3351.0, 3352.0, 3355.0, 5368.0, 5979.0, 7804.0, 10371.0, 10815.0, 23138.0, 23242.0, 30818.0, 30820.0, 54550.0, 57626.0, 57657.0, 57795.0, 60482.0, 80852.0, 120892.0, 123591.0, 339479.0 
GO:0043025 CC 1.12e-04  24/816   354/29107 D03 neuronal cell body                       40.0, 1136.0, 2563.0, 2893.0, 5368.0, 5792.0, 5979.0, 6529.0, 6623.0, 6750.0, 6770.0, 7077.0, 7804.0, 9481.0, 9590.0, 23242.0, 57154.0, 57626.0, 57657.0, 57795.0, 116443.0, 120892.0, 140767.0, 339479.0 
GO:0005730 CC 6.81e-05  13/816  1187/29107 D05 nucleolus                                379.0, 4799.0, 6331.0, 9223.0, 10361.0, 23076.0, 23195.0, 26502.0, 81691.0, 90441.0, 219539.0, 387680.0, 389421.0 
GO:0008188 MF 6.63e-06   6/816    18/29107 D06 neuropeptide receptor activity           2834.0, 2847.0, 3062.0, 10886.0, 114815.0, 387129.0 
GO:0030594 MF 1.42e-05  11/816    80/29107 D03 neurotransmitter receptor activity       1129.0, 1136.0, 1142.0, 2559.0, 2563.0, 3269.0, 3274.0, 3351.0, 3352.0, 3355.0, 9177.0 
GO:0005515 MF 1.60e-05 409/816 12418/29107 D02 protein binding                          40.0, 93.0, 116.0, 238.0, 286.0, 379.0, 406.0, 432.0, 599.0, 624.0, 644.0, 688.0, 761.0, 779.0, 785.0, 818.0, 844.0, 869.0, 887.0, 1111.0, 1136.0, 1399.0, 1414.0, 1558.0, 1745.0, 1746.0, 1789.0, 1803.0, 1808.0, 1844.0, 1893.0, 1946.0, 2042.0, 2066.0, 2104.0, 2114.0, 2175.0, 2322.0, 2542.0, 2563.0, 2735.0, 2834.0, 2887.0, 2888.0, 2895.0, 3005.0, 3036.0, 3062.0, 3070.0, 3096.0, 3351.0, 3674.0, 3768.0, 3787.0, 3798.0, 3872.0, 3925.0, 3939.0, 4001.0, 4018.0, 4058.0, 4160.0, 4201.0, 4208.0, 4212.0, 4259.0, 4297.0, 4715.0, 4799.0, 4835.0, 4843.0, 4852.0, 4868.0, 4923.0, 5116.0, 5188.0, 5202.0, 5205.0, 5295.0, 5535.0, 5597.0, 5600.0, 5603.0, 5869.0, 5871.0, 5877.0, 5892.0, 5961.0, 5979.0, 6096.0, 6098.0, 6196.0, 6300.0, 6304.0, 6331.0, 6469.0, 6489.0, 6529.0, 6623.0, 6732.0, 6750.0, 6770.0, 6775.0, 6843.0, 6866.0, 6870.0, 6871.0, 7036.0, 7077.0, 7222.0, 7248.0, 7286.0, 7410.0, 7433.0, 7447.0, 7476.0, 7480.0, 7741.0, 7804.0, 8165.0, 8208.0, 8294.0, 8350.0, 8404.0, 8518.0, 8522.0, 8728.0, 8742.0, 8792.0, 8822.0, 8853.0, 8975.0, 8986.0, 9033.0, 9055.0, 9077.0, 9143.0, 9168.0, 9196.0, 9223.0, 9271.0, 9293.0, 9590.0, 9611.0, 9626.0, 9628.0, 9665.0, 9699.0, 9715.0, 9719.0, 9723.0, 9760.0, 9783.0, 9805.0, 9814.0, 9871.0, 9891.0, 9929.0, 10003.0, 10044.0, 10244.0, 10361.0, 10370.0, 10497.0, 10603.0, 10615.0, 10623.0, 10626.0, 10650.0, 10690.0, 10716.0, 10721.0, 10776.0, 10809.0, 10815.0, 10902.0, 10983.0, 11068.0, 11069.0, 11113.0, 11122.0, 11138.0, 11163.0, 11281.0, 22854.0, 22864.0, 22891.0, 22895.0, 22976.0, 23072.0, 23076.0, 23131.0, 23136.0, 23138.0, 23195.0, 23235.0, 23242.0, 23251.0, 23314.0, 23506.0, 23514.0, 23582.0, 23596.0, 23648.0, 25791.0, 25818.0, 25924.0, 26031.0, 26034.0, 26040.0, 26051.0, 26086.0, 26154.0, 26287.0, 26578.0, 27102.0, 27132.0, 27201.0, 27246.0, 27289.0, 27327.0, 28951.0, 29028.0, 29780.0, 29785.0, 29901.0, 29911.0, 30818.0, 30820.0, 50863.0, 51206.0, 51317.0, 51334.0, 51347.0, 51458.0, 51466.0, 51744.0, 51778.0, 53405.0, 53822.0, 53826.0, 54549.0, 54550.0, 54825.0, 54843.0, 54874.0, 55107.0, 55118.0, 55342.0, 55506.0, 55565.0, 55689.0, 55722.0, 55752.0, 55810.0, 55833.0, 55835.0, 56203.0, 56252.0, 56341.0, 56475.0, 56478.0, 56603.0, 56884.0, 56950.0, 56955.0, 56961.0, 57144.0, 57146.0, 57154.0, 57520.0, 57559.0, 57616.0, 57626.0, 57657.0, 57730.0, 58157.0, 59277.0, 59338.0, 59344.0, 59350.0, 60468.0, 63876.0, 64218.0, 64241.0, 64780.0, 65985.0, 65997.0, 79656.0, 79669.0, 79722.0, 79913.0, 79931.0, 79960.0, 80169.0, 80196.0, 81544.0, 81610.0, 81794.0, 83660.0, 84056.0, 84101.0, 84109.0, 84450.0, 84451.0, 84457.0, 84530.0, 84866.0, 84867.0, 85352.0, 89866.0, 90441.0, 90627.0, 90678.0, 90993.0, 91283.0, 91522.0, 91768.0, 91977.0, 93986.0, 112609.0, 113146.0, 114815.0, 114826.0, 114884.0, 116113.0, 116369.0, 116443.0, 117155.0, 118426.0, 119391.0, 120892.0, 121256.0, 121268.0, 123169.0, 123591.0, 123803.0, 124923.0, 126353.0, 126382.0, 126433.0, 126823.0, 127495.0, 127833.0, 127845.0, 128239.0, 128486.0, 128553.0, 135398.0, 140290.0, 140767.0, 145226.0, 145957.0, 146439.0, 148534.0, 148753.0, 149951.0, 150379.0, 151195.0, 151963.0, 153769.0, 157574.0, 158219.0, 158293.0, 165679.0, 168507.0, 195814.0, 201161.0, 203068.0, 206358.0, 219931.0, 253152.0, 253314.0, 255022.0, 255275.0, 255738.0, 256281.0, 260434.0, 283310.0, 283820.0, 283985.0, 284129.0, 284348.0, 284656.0, 333926.0, 342977.0, 342979.0, 344787.0, 345079.0, 345275.0, 345557.0, 374946.0, 377677.0, 387680.0, 387856.0, 388695.0, 388962.0, 389421.0, 389812.0, 401548.0, 402117.0, 493829.0, 642968.0, 728116.0, 729025.0, 729238.0, 729475.0, 100820829.0, 111240474.0 
GO:0005244 MF 3.74e-05   8/816    46/29107 D07 voltage-gated ion channel activity       6331.0, 6335.0, 30818.0, 30820.0, 53405.0, 56660.0, 117155.0, 255022.0 
```
