## Supplementary material for "Transcriptional and genetic sex differences for schizophrenia across the dorsolateral prefrontal cortex, hippocampus, and caudate nucleus": Data S4: GO_analysis_module_greenyellow.txt

```
GO:0098978 CC 5.16e-07  18/383   332/29107 D04 glutamatergic synapse                    163.0, 1006.0, 1009.0, 1268.0, 1994.0, 2890.0, 2903.0, 3838.0, 4885.0, 4916.0, 5530.0, 5534.0, 5879.0, 7143.0, 9498.0, 9890.0, 10109.0, 58489.0 
GO:0005886 CC 1.05e-06  96/383  4500/29107 D03 plasma membrane                          157.0, 163.0, 288.0, 324.0, 479.0, 801.0, 1006.0, 1009.0, 1268.0, 1457.0, 1740.0, 2044.0, 2558.0, 2562.0, 2776.0, 2786.0, 2835.0, 2849.0, 2850.0, 2885.0, 2890.0, 2891.0, 2903.0, 2904.0, 3360.0, 3595.0, 3760.0, 3781.0, 4045.0, 4482.0, 4916.0, 5530.0, 5604.0, 5621.0, 5786.0, 5791.0, 5879.0, 6091.0, 6334.0, 6505.0, 6752.0, 7223.0, 7879.0, 7881.0, 8590.0, 8648.0, 8660.0, 8748.0, 8976.0, 8995.0, 9208.0, 9498.0, 9515.0, 9732.0, 9856.0, 9890.0, 10242.0, 10486.0, 10618.0, 10887.0, 23001.0, 23322.0, 23329.0, 23670.0, 26037.0, 26050.0, 27145.0, 51199.0, 51606.0, 51760.0, 55103.0, 55800.0, 57552.0, 57554.0, 58489.0, 60412.0, 79109.0, 79827.0, 80328.0, 83698.0, 84668.0, 85004.0, 85021.0, 91752.0, 116372.0, 144402.0, 160851.0, 164633.0, 254778.0, 285220.0, 285513.0, 286046.0, 341350.0, 344838.0, 374868.0, 728215.0 
GO:0098794 CC 4.28e-06   9/383    94/29107 D02 postsynapse                              163.0, 1994.0, 2558.0, 2891.0, 5534.0, 5621.0, 5879.0, 8936.0, 91752.0 
GO:0043197 CC 8.00e-06  11/383   157/29107 D06 dendritic spine                          2890.0, 2891.0, 2903.0, 3781.0, 5530.0, 5879.0, 6505.0, 9371.0, 26037.0, 58489.0, 91752.0 
GO:0032279 CC 2.22e-05   3/383     5/29107 D05 asymmetric synapse                       2891.0, 6505.0, 9498.0 
GO:0043005 CC 4.81e-05  15/383   338/29107 D04 neuron projection                        288.0, 1600.0, 1740.0, 2044.0, 2558.0, 2562.0, 2904.0, 3781.0, 6752.0, 8648.0, 9498.0, 10109.0, 64919.0, 121278.0, 285220.0 
GO:0099544 CC 1.73e-04   2/383     2/29107 D03 perisynaptic space                       2890.0, 6505.0 
GO:0098839 CC 1.73e-04   5/383    40/29107 D06 postsynaptic density membrane            1740.0, 2891.0, 2903.0, 2904.0, 58489.0 
GO:0005829 CC 1.78e-04  99/383  5294/29107 D02 cytosol                                  157.0, 163.0, 288.0, 324.0, 801.0, 1124.0, 1457.0, 1503.0, 1600.0, 1740.0, 1994.0, 2281.0, 2558.0, 2885.0, 3838.0, 3899.0, 4045.0, 4300.0, 4482.0, 4522.0, 4751.0, 5468.0, 5530.0, 5534.0, 5604.0, 5621.0, 5717.0, 5879.0, 6752.0, 6999.0, 7088.0, 7453.0, 7879.0, 7881.0, 8445.0, 8648.0, 8660.0, 8900.0, 8936.0, 8976.0, 9208.0, 9371.0, 9688.0, 9732.0, 10109.0, 10238.0, 10477.0, 10552.0, 10765.0, 10769.0, 10846.0, 11130.0, 23001.0, 23014.0, 23023.0, 23089.0, 23112.0, 23179.0, 23322.0, 23329.0, 23576.0, 26289.0, 27145.0, 29922.0, 51422.0, 51434.0, 51606.0, 51729.0, 54926.0, 54994.0, 55125.0, 55181.0, 56902.0, 57554.0, 57600.0, 57630.0, 57718.0, 58538.0, 60412.0, 64754.0, 79084.0, 79109.0, 80025.0, 83752.0, 84668.0, 85004.0, 85021.0, 92597.0, 95681.0, 121278.0, 134526.0, 143187.0, 151531.0, 200558.0, 221150.0, 221662.0, 285231.0, 375337.0, 387751.0 
```
