## Supplementary material for "Transcriptional and genetic sex differences for schizophrenia across the dorsolateral prefrontal cortex, hippocampus, and caudate nucleus": Data S4: GO_analysis_module_grey60.txt

```
GO:0006954 BP 1.24e-40  55/374   387/29107 D04 inflammatory response                    12.0, 133.0, 301.0, 604.0, 728.0, 837.0, 929.0, 958.0, 960.0, 1051.0, 1116.0, 1903.0, 1969.0, 2353.0, 2357.0, 2687.0, 2919.0, 2920.0, 3428.0, 3553.0, 3554.0, 3569.0, 3576.0, 3627.0, 4069.0, 5606.0, 5743.0, 5966.0, 5971.0, 6279.0, 6280.0, 6347.0, 6351.0, 6373.0, 6401.0, 6556.0, 6774.0, 7057.0, 7097.0, 7128.0, 7132.0, 7133.0, 8737.0, 8809.0, 8876.0, 8877.0, 9034.0, 9261.0, 10392.0, 10758.0, 50848.0, 64332.0, 79155.0, 80149.0, 84807.0 
GO:0006955 BP 1.55e-22  34/374   291/29107 D02 immune response                          715.0, 728.0, 1051.0, 2204.0, 2634.0, 2669.0, 3133.0, 3134.0, 3553.0, 3554.0, 3566.0, 3575.0, 3976.0, 4055.0, 4783.0, 4860.0, 5008.0, 5996.0, 6351.0, 6398.0, 7049.0, 7057.0, 7097.0, 7133.0, 7494.0, 8809.0, 9034.0, 9173.0, 9235.0, 10288.0, 10410.0, 10581.0, 25939.0, 57007.0 
GO:0006915 BP 7.97e-19  40/374   547/29107 D04 apoptotic process                        388.0, 677.0, 728.0, 840.0, 929.0, 1116.0, 1263.0, 1647.0, 3486.0, 3553.0, 3659.0, 4055.0, 4615.0, 4616.0, 4792.0, 4982.0, 5292.0, 5359.0, 5552.0, 6279.0, 6280.0, 7097.0, 7128.0, 7494.0, 8737.0, 8793.0, 8797.0, 8870.0, 10392.0, 10912.0, 23645.0, 51330.0, 54507.0, 54541.0, 55332.0, 64651.0, 79155.0, 80149.0, 84674.0, 255488.0 
GO:0071222 BP 2.68e-18  24/374   168/29107 D06 cellular response to lipopolysaccharide  929.0, 958.0, 1051.0, 2919.0, 2920.0, 3383.0, 3553.0, 3569.0, 3576.0, 3627.0, 4615.0, 5054.0, 6347.0, 6373.0, 7128.0, 7133.0, 7494.0, 7538.0, 10288.0, 22904.0, 64127.0, 79155.0, 80149.0, 114769.0 
GO:0045766 BP 6.11e-17  22/374   153/29107 D07 positive regulation of angiogenesis      133.0, 285.0, 388.0, 728.0, 861.0, 958.0, 1003.0, 1116.0, 2321.0, 3091.0, 3162.0, 3315.0, 3553.0, 3576.0, 4846.0, 5054.0, 6774.0, 7057.0, 7494.0, 8877.0, 51129.0, 80149.0 
GO:0045944 BP 1.58e-16  53/374  1107/29107 D11 positive regulation of transcription by RNA polymerase II 467.0, 602.0, 861.0, 958.0, 1051.0, 1052.0, 1316.0, 1649.0, 2078.0, 2120.0, 2294.0, 2353.0, 2355.0, 3091.0, 3428.0, 3491.0, 3569.0, 3627.0, 3659.0, 3665.0, 3726.0, 3976.0, 4609.0, 4791.0, 4792.0, 5008.0, 5187.0, 5359.0, 5966.0, 6556.0, 6774.0, 7005.0, 7097.0, 7132.0, 7494.0, 8692.0, 8737.0, 9314.0, 9592.0, 10135.0, 10272.0, 22904.0, 23764.0, 25937.0, 29950.0, 54897.0, 57822.0, 64127.0, 64651.0, 79155.0, 80149.0, 85441.0, 169792.0 
GO:0007165 BP 3.89e-15  50/374  1075/29107 D04 signal transduction                      133.0, 285.0, 301.0, 728.0, 1017.0, 1192.0, 1890.0, 2078.0, 2357.0, 2669.0, 2919.0, 3091.0, 3491.0, 3553.0, 3566.0, 3575.0, 3576.0, 3627.0, 4055.0, 4615.0, 4739.0, 4982.0, 5175.0, 5329.0, 5606.0, 5829.0, 5996.0, 6282.0, 6347.0, 6351.0, 6373.0, 6398.0, 6774.0, 6781.0, 7097.0, 7873.0, 8793.0, 8797.0, 8809.0, 9052.0, 9064.0, 9173.0, 9235.0, 9322.0, 10135.0, 10288.0, 10392.0, 54567.0, 85415.0, 644815.0 
GO:0050729 BP 5.09e-15  17/374    95/29107 D07 positive regulation of inflammatory response 1051.0, 2828.0, 3553.0, 3949.0, 4792.0, 5008.0, 5054.0, 6279.0, 6280.0, 7052.0, 7097.0, 7132.0, 8692.0, 8737.0, 9173.0, 64332.0, 283131.0 
GO:0032757 BP 4.37e-14  14/374    62/29107 D08 positive regulation of interleukin-8 production 929.0, 1116.0, 1649.0, 2219.0, 3553.0, 3569.0, 4615.0, 5054.0, 6774.0, 7097.0, 8692.0, 8737.0, 10392.0, 64127.0 
GO:0008285 BP 3.47e-13  29/374   425/29107 D05 negative regulation of cell population proliferation 133.0, 604.0, 1003.0, 1026.0, 2683.0, 2919.0, 3486.0, 3553.0, 3569.0, 3576.0, 3659.0, 3672.0, 3976.0, 4846.0, 5008.0, 5743.0, 6282.0, 6774.0, 7097.0, 7832.0, 8519.0, 9314.0, 9510.0, 10630.0, 26136.0, 26471.0, 53834.0, 54567.0, 57007.0 
GO:0045087 BP 2.61e-12  29/374   461/29107 D06 innate immune response                   301.0, 639.0, 710.0, 715.0, 716.0, 837.0, 929.0, 2242.0, 2268.0, 3133.0, 3426.0, 3428.0, 3665.0, 4615.0, 5966.0, 5971.0, 6279.0, 6280.0, 7097.0, 8542.0, 8876.0, 10392.0, 10865.0, 25939.0, 26253.0, 51279.0, 54210.0, 56829.0, 64127.0 
GO:0098609 BP 1.01e-11  17/374   149/29107 D03 cell-cell adhesion                       301.0, 302.0, 960.0, 1003.0, 2294.0, 3384.0, 4026.0, 5175.0, 6282.0, 6464.0, 8876.0, 9124.0, 10205.0, 10630.0, 22918.0, 50848.0, 81671.0 
GO:0001525 BP 1.23e-11  20/374   222/29107 D03 angiogenesis                             285.0, 302.0, 388.0, 1890.0, 2321.0, 3091.0, 3162.0, 3576.0, 3678.0, 5054.0, 5743.0, 6347.0, 6464.0, 7494.0, 51129.0, 51330.0, 54567.0, 57007.0, 80149.0, 81575.0 
GO:0045595 BP 2.78e-11  10/374    37/29107 D04 regulation of cell differentiation       604.0, 861.0, 864.0, 1051.0, 1052.0, 2242.0, 3976.0, 9314.0, 150094.0, 255877.0 
GO:0043066 BP 4.28e-11  28/374   483/29107 D07 negative regulation of apoptotic process 301.0, 597.0, 602.0, 960.0, 1026.0, 1263.0, 1843.0, 3315.0, 3491.0, 3569.0, 4170.0, 4609.0, 5292.0, 5329.0, 6464.0, 7057.0, 7494.0, 8737.0, 8793.0, 8870.0, 8877.0, 9021.0, 9531.0, 10630.0, 11167.0, 26471.0, 51129.0, 255488.0 
GO:0032496 BP 5.58e-11  16/374   143/29107 D05 response to lipopolysaccharide           133.0, 728.0, 2353.0, 2643.0, 2687.0, 3553.0, 4791.0, 4846.0, 5743.0, 6279.0, 6280.0, 6401.0, 6556.0, 7056.0, 9261.0, 11213.0 
GO:0051607 BP 2.02e-10  18/374   205/29107 D07 defense response to virus                958.0, 2633.0, 3428.0, 3569.0, 3659.0, 3665.0, 4615.0, 5359.0, 7097.0, 8519.0, 8692.0, 10410.0, 10581.0, 25939.0, 54541.0, 56829.0, 80149.0, 197259.0 
GO:0071356 BP 2.75e-10  15/374   136/29107 D06 cellular response to tumor necrosis factor 677.0, 958.0, 1116.0, 2633.0, 2634.0, 3383.0, 3576.0, 6347.0, 6351.0, 7057.0, 7538.0, 8531.0, 8692.0, 8737.0, 80149.0 
GO:0030593 BP 3.44e-10  12/374    78/29107 D09 neutrophil chemotaxis                    728.0, 2919.0, 2920.0, 3576.0, 3627.0, 3672.0, 6279.0, 6280.0, 6347.0, 6351.0, 6373.0, 54210.0 
GO:0010628 BP 6.44e-10  26/374   472/29107 D06 positive regulation of gene expression   467.0, 639.0, 1003.0, 2615.0, 3091.0, 3553.0, 3569.0, 3575.0, 3576.0, 3949.0, 3976.0, 4609.0, 4615.0, 4783.0, 4846.0, 5359.0, 5971.0, 6556.0, 6774.0, 7097.0, 7122.0, 9314.0, 11117.0, 54567.0, 57822.0, 80149.0 
GO:0043065 BP 6.85e-10  21/374   308/29107 D07 positive regulation of apoptotic process 133.0, 388.0, 604.0, 1647.0, 1843.0, 2683.0, 3162.0, 3486.0, 3491.0, 3569.0, 4616.0, 5743.0, 7052.0, 8737.0, 8794.0, 8797.0, 10912.0, 51330.0, 54507.0, 79845.0, 196527.0 
GO:0071347 BP 8.36e-10  12/374    84/29107 D06 cellular response to interleukin-1       958.0, 1051.0, 1116.0, 2633.0, 2634.0, 3091.0, 3383.0, 3576.0, 6347.0, 6351.0, 8692.0, 80149.0 
GO:0051092 BP 1.32e-09  15/374   152/29107 D12 positive regulation of NF-kappaB transcription factor activity 958.0, 3383.0, 3553.0, 4615.0, 6279.0, 6280.0, 6774.0, 7097.0, 8737.0, 8809.0, 8877.0, 10392.0, 11213.0, 64127.0, 114769.0 
GO:0006935 BP 2.55e-09  13/374   113/29107 D03 chemotaxis                               728.0, 1890.0, 2242.0, 2357.0, 2919.0, 2920.0, 3491.0, 3576.0, 3627.0, 5329.0, 6347.0, 6373.0, 9034.0 
GO:0034612 BP 4.20e-09   8/374    31/29107 D05 response to tumor necrosis factor        929.0, 1116.0, 2643.0, 2687.0, 5743.0, 6401.0, 8737.0, 8877.0 
GO:0050830 BP 5.12e-09  12/374    98/29107 D07 defense response to Gram-positive bacterium 728.0, 1969.0, 2268.0, 2634.0, 3133.0, 3569.0, 3575.0, 4069.0, 4615.0, 7097.0, 10392.0, 64127.0 
GO:0007166 BP 6.41e-09  17/374   225/29107 D05 cell surface receptor signaling pathway  301.0, 929.0, 2212.0, 2669.0, 3554.0, 3575.0, 3627.0, 4615.0, 5175.0, 6347.0, 8519.0, 10288.0, 11025.0, 51267.0, 64123.0, 197259.0, 283383.0 
GO:0035924 BP 7.23e-09   8/374    33/29107 D06 cellular response to vascular endothelial growth factor stimulus 301.0, 2081.0, 2321.0, 3315.0, 5606.0, 8877.0, 9261.0, 54567.0 
GO:0071260 BP 7.39e-09  11/374    81/29107 D05 cellular response to mechanical stimulus 958.0, 1647.0, 3553.0, 3659.0, 4055.0, 4615.0, 5743.0, 7132.0, 8797.0, 9531.0, 50848.0 
GO:0032760 BP 9.10e-09  12/374   103/29107 D09 positive regulation of tumor necrosis factor production 929.0, 3133.0, 3315.0, 3569.0, 4615.0, 6774.0, 7057.0, 7097.0, 8737.0, 9261.0, 10392.0, 64127.0 
GO:0034341 BP 1.57e-08   7/374    24/29107 D05 response to interferon-gamma             958.0, 2643.0, 6556.0, 6672.0, 8519.0, 10410.0, 10581.0 
GO:0043123 BP 2.10e-08  15/374   186/29107 D08 positive regulation of I-kappaB kinase/NF-kappaB signaling 389.0, 958.0, 3162.0, 4055.0, 4615.0, 5966.0, 6398.0, 7052.0, 7132.0, 8737.0, 10392.0, 10758.0, 64127.0, 79155.0, 114769.0 
GO:0060337 BP 7.05e-08   6/374    18/29107 D07 type I interferon signaling pathway      3665.0, 4615.0, 6672.0, 8519.0, 10410.0, 10581.0 
GO:0042742 BP 8.89e-08  12/374   126/29107 D06 defense response to bacterium            602.0, 1051.0, 4069.0, 4615.0, 6279.0, 6280.0, 6464.0, 6556.0, 7132.0, 10392.0, 56833.0, 64127.0 
GO:0050727 BP 1.29e-07  10/374    84/29107 D06 regulation of inflammatory response      301.0, 604.0, 837.0, 3554.0, 4615.0, 5743.0, 6401.0, 22904.0, 64127.0, 255877.0 
GO:0044344 BP 1.40e-07   7/374    32/29107 D06 cellular response to fibroblast growth factor stimulus 677.0, 960.0, 3576.0, 6347.0, 7538.0, 8692.0, 54567.0 
GO:1900745 BP 1.40e-07   7/374    32/29107 D10 positive regulation of p38MAPK cascade   1647.0, 3553.0, 4616.0, 8877.0, 10912.0, 80149.0, 768211.0 
GO:0009615 BP 1.86e-07  11/374   110/29107 D05 response to virus                        602.0, 2268.0, 3315.0, 3665.0, 6351.0, 8519.0, 8692.0, 10410.0, 10581.0, 11213.0, 56829.0 
GO:0034097 BP 1.96e-07   8/374    49/29107 D04 response to cytokine                     2353.0, 4170.0, 4791.0, 5966.0, 5971.0, 6401.0, 9180.0, 9261.0 
GO:0050731 BP 2.50e-07  10/374    90/29107 D10 positive regulation of peptidyl-tyrosine phosphorylation 960.0, 3383.0, 3569.0, 3678.0, 3690.0, 3976.0, 5008.0, 5175.0, 30844.0, 64127.0 
GO:0045893 BP 2.74e-07  26/374   637/29107 D10 positive regulation of transcription, DNA-templated 602.0, 861.0, 864.0, 1051.0, 1316.0, 1649.0, 2294.0, 2353.0, 3091.0, 3553.0, 3569.0, 3659.0, 3665.0, 4609.0, 4783.0, 4928.0, 5292.0, 5606.0, 6464.0, 6672.0, 6774.0, 9124.0, 9314.0, 26471.0, 54897.0, 84913.0 
GO:0070098 BP 2.83e-07   9/374    70/29107 D07 chemokine-mediated signaling pathway     2919.0, 2920.0, 3576.0, 3627.0, 6347.0, 6351.0, 6373.0, 9034.0, 57007.0 
GO:0032755 BP 3.41e-07  10/374    93/29107 D08 positive regulation of interleukin-6 production 3553.0, 3569.0, 4615.0, 6774.0, 7097.0, 7494.0, 8692.0, 10288.0, 10392.0, 64127.0 
GO:0006986 BP 3.69e-07   8/374    53/29107 D05 response to unfolded protein             871.0, 1649.0, 3310.0, 3315.0, 3337.0, 7057.0, 7873.0, 9709.0 
GO:0007155 BP 4.47e-07  22/374   488/29107 D02 cell adhesion                            176.0, 388.0, 960.0, 1969.0, 2242.0, 2683.0, 3383.0, 3384.0, 3491.0, 3678.0, 3690.0, 4739.0, 5829.0, 6347.0, 6351.0, 7057.0, 7122.0, 9235.0, 11117.0, 51330.0, 57007.0, 145864.0 
GO:0071363 BP 5.72e-07   8/374    56/29107 D05 cellular response to growth factor stimulus 285.0, 6464.0, 7050.0, 7057.0, 7133.0, 8877.0, 9314.0, 30844.0 
GO:0070555 BP 5.90e-07   7/374    39/29107 D05 response to interleukin-1                301.0, 1116.0, 3553.0, 3554.0, 4615.0, 6401.0, 11213.0 
GO:0002526 BP 6.21e-07   5/374    14/29107 D05 acute inflammatory response              2683.0, 6279.0, 8876.0, 26471.0, 54210.0 
GO:0042832 BP 6.23e-07   6/374    25/29107 D06 defense response to protozoan            602.0, 958.0, 2634.0, 3566.0, 4615.0, 6556.0 
GO:0071456 BP 6.30e-07  11/374   124/29107 D06 cellular response to hypoxia             677.0, 1978.0, 3091.0, 3162.0, 3383.0, 4609.0, 5743.0, 6781.0, 29923.0, 114769.0, 114990.0 
GO:0030335 BP 7.24e-07  15/374   244/29107 D07 positive regulation of cell migration    389.0, 1003.0, 2268.0, 2294.0, 2321.0, 3491.0, 3553.0, 4739.0, 5175.0, 6405.0, 6774.0, 7057.0, 7494.0, 8877.0, 10630.0 
GO:0008284 BP 7.92e-07  22/374   505/29107 D05 positive regulation of cell population proliferation 133.0, 467.0, 1017.0, 1903.0, 2321.0, 3142.0, 3553.0, 3569.0, 3575.0, 3627.0, 3976.0, 4609.0, 5008.0, 6464.0, 7057.0, 7122.0, 7494.0, 9180.0, 10135.0, 25937.0, 29923.0, 29950.0 
GO:0032494 BP 9.11e-07   4/374     7/29107 D05 response to peptidoglycan                728.0, 3569.0, 4615.0, 11213.0 
GO:0032722 BP 1.00e-06   7/374    42/29107 D08 positive regulation of chemokine production 3091.0, 3162.0, 3566.0, 3569.0, 4615.0, 7097.0, 9173.0 
GO:0000165 BP 1.16e-06  10/374   106/29107 D06 MAPK cascade                             677.0, 1326.0, 1847.0, 3553.0, 4609.0, 5606.0, 6347.0, 7538.0, 9064.0, 9261.0 
GO:1902042 BP 1.28e-06   6/374    28/29107 D10 negative regulation of extrinsic apoptotic signaling pathway via death domain receptors 3162.0, 3383.0, 4846.0, 5054.0, 7128.0, 85450.0 
GO:0038066 BP 1.80e-06   4/374     8/29107 D08 p38MAPK cascade                          677.0, 5606.0, 7538.0, 9261.0 
GO:0000122 BP 1.83e-06  30/374   890/29107 D11 negative regulation of transcription by RNA polymerase II 165.0, 467.0, 604.0, 639.0, 861.0, 864.0, 1051.0, 1263.0, 1647.0, 1649.0, 2120.0, 2294.0, 3337.0, 3428.0, 3665.0, 4609.0, 4783.0, 5187.0, 6672.0, 6774.0, 7050.0, 7538.0, 7832.0, 8531.0, 9314.0, 10865.0, 25937.0, 54567.0, 169792.0, 255877.0 
GO:0045926 BP 1.86e-06   5/374    17/29107 D04 negative regulation of growth            3091.0, 4489.0, 4499.0, 4501.0, 4502.0 
GO:0034605 BP 2.21e-06   7/374    47/29107 D05 cellular response to heat                1026.0, 3162.0, 3310.0, 3627.0, 5743.0, 7057.0, 9531.0 
GO:0046330 BP 2.23e-06   9/374    89/29107 D10 positive regulation of JNK cascade       1647.0, 3553.0, 4055.0, 4615.0, 4616.0, 8737.0, 10392.0, 10912.0, 64127.0 
GO:0035633 BP 2.43e-06   6/374    31/29107 D06 maintenance of blood-brain barrier       1003.0, 3569.0, 5175.0, 5743.0, 7122.0, 50848.0 
GO:0051726 BP 2.45e-06  14/374   235/29107 D04 regulation of cell cycle                 1026.0, 1192.0, 1647.0, 1843.0, 2081.0, 3576.0, 3659.0, 3726.0, 4609.0, 4616.0, 6774.0, 7057.0, 10912.0, 23645.0 
GO:0071407 BP 2.95e-06   7/374    49/29107 D05 cellular response to organic cyclic compound 1051.0, 2294.0, 3553.0, 6347.0, 6774.0, 25976.0, 64127.0 
GO:0002544 BP 3.21e-06   4/374     9/29107 D05 chronic inflammatory response            6279.0, 6280.0, 7057.0, 8876.0 
GO:0070301 BP 3.62e-06   8/374    71/29107 D07 cellular response to hydrogen peroxide   301.0, 388.0, 2081.0, 3569.0, 7128.0, 8737.0, 8877.0, 9314.0 
GO:0030198 BP 4.12e-06  11/374   150/29107 D05 extracellular matrix organization        602.0, 2294.0, 2683.0, 3491.0, 4791.0, 4982.0, 9510.0, 54507.0, 56999.0, 83716.0, 133584.0 
GO:0016525 BP 4.19e-06  10/374   122/29107 D08 negative regulation of angiogenesis      285.0, 1647.0, 1969.0, 2828.0, 3627.0, 7057.0, 7122.0, 9314.0, 9510.0, 11117.0 
GO:2000352 BP 4.29e-06   6/374    34/29107 D09 negative regulation of endothelial cell apoptotic process 1003.0, 3383.0, 5054.0, 7128.0, 51129.0, 79155.0 
GO:0046718 BP 4.58e-06   9/374    97/29107 D06 viral entry into host cell               1969.0, 3383.0, 3678.0, 3690.0, 3949.0, 5359.0, 6520.0, 8692.0, 50848.0 
GO:0035456 BP 5.30e-06   4/374    10/29107 D05 response to interferon-beta              5359.0, 8519.0, 10410.0, 10581.0 
GO:0023035 BP 5.30e-06   4/374    10/29107 D06 CD40 signaling pathway                   958.0, 3678.0, 10758.0, 79155.0 
GO:0035556 BP 5.51e-06  18/374   402/29107 D05 intracellular signal transduction        1154.0, 1843.0, 2919.0, 3162.0, 3315.0, 3576.0, 6464.0, 7049.0, 8877.0, 9021.0, 9261.0, 10392.0, 10758.0, 11213.0, 54210.0, 64127.0, 150094.0, 102724428.0 
GO:0070498 BP 5.86e-06   5/374    21/29107 D07 interleukin-1-mediated signaling pathway 3553.0, 3554.0, 4615.0, 11213.0, 79155.0 
GO:0031663 BP 6.08e-06   6/374    36/29107 D06 lipopolysaccharide-mediated signaling pathway 929.0, 3553.0, 4615.0, 4792.0, 6347.0, 7097.0 
GO:0043491 BP 7.18e-06   6/374    37/29107 D06 protein kinase B signaling               677.0, 958.0, 1263.0, 1969.0, 3553.0, 6347.0 
GO:0150077 BP 8.24e-06   4/374    11/29107 D07 regulation of neuroinflammatory response 3569.0, 5743.0, 7133.0, 8877.0 
GO:0036018 BP 8.34e-06   3/374     4/29107 D06 cellular response to erythropoietin      958.0, 4501.0, 4502.0 
GO:0045629 BP 8.34e-06   3/374     4/29107 D13 negative regulation of T-helper 2 cell differentiation 301.0, 604.0, 3142.0 
GO:0006953 BP 8.43e-06   6/374    38/29107 D06 acute-phase response                     12.0, 1051.0, 3569.0, 5359.0, 6774.0, 9332.0 
GO:0071276 BP 8.43e-06   6/374    38/29107 D06 cellular response to cadmium ion         2353.0, 3162.0, 4489.0, 4499.0, 4501.0, 4502.0 
GO:0032740 BP 9.48e-06   5/374    23/29107 D08 positive regulation of interleukin-17 production 3569.0, 4615.0, 5008.0, 8877.0, 64127.0 
GO:0001666 BP 1.03e-05  11/374   165/29107 D05 response to hypoxia                      133.0, 285.0, 3091.0, 5327.0, 7049.0, 7057.0, 7097.0, 9124.0, 51129.0, 54541.0, 81575.0 
GO:0001570 BP 1.05e-05   7/374    59/29107 D04 vasculogenesis                           133.0, 677.0, 1969.0, 2294.0, 3726.0, 25976.0, 57007.0 
GO:0048661 BP 1.18e-05   7/374    60/29107 D06 positive regulation of smooth muscle cell proliferation 3162.0, 3569.0, 4615.0, 5743.0, 7052.0, 7057.0, 10135.0 
GO:0042127 BP 1.42e-05  10/374   140/29107 D04 regulation of cell population proliferation 604.0, 639.0, 2242.0, 3566.0, 3627.0, 3726.0, 4792.0, 6373.0, 6774.0, 255877.0 
GO:0032731 BP 1.46e-05   7/374    62/29107 D09 positive regulation of interleukin-1 beta production 3315.0, 3428.0, 3569.0, 4615.0, 6774.0, 10392.0, 64127.0 
GO:0006909 BP 1.46e-05   7/374    62/29107 D05 phagocytosis                             301.0, 929.0, 3949.0, 4615.0, 5175.0, 6556.0, 22918.0 
GO:0010596 BP 1.47e-05   5/374    25/29107 D09 negative regulation of endothelial cell migration 6672.0, 6781.0, 7057.0, 54567.0, 56999.0 
GO:0008630 BP 1.53e-05   6/374    42/29107 D07 intrinsic apoptotic signaling pathway in response to DNA damage 597.0, 1969.0, 3162.0, 4170.0, 7132.0, 7133.0 
GO:0010629 BP 1.54e-05  14/374   276/29107 D06 negative regulation of gene expression   639.0, 1026.0, 3091.0, 3576.0, 3949.0, 5966.0, 7050.0, 7122.0, 9314.0, 11117.0, 25976.0, 54567.0, 80149.0, 84913.0 
GO:0019221 BP 1.61e-05  10/374   142/29107 D06 cytokine-mediated signaling pathway      960.0, 3553.0, 3569.0, 6347.0, 6774.0, 7132.0, 9180.0, 10288.0, 11025.0, 11213.0 
GO:0051926 BP 1.75e-05   4/374    13/29107 D08 negative regulation of calcium ion transport 3383.0, 5743.0, 6781.0, 10288.0 
GO:1900017 BP 1.80e-05   5/374    26/29107 D08 positive regulation of cytokine production involved in inflammatory response 3091.0, 3569.0, 4615.0, 6774.0, 64127.0 
GO:0032088 BP 1.81e-05   8/374    88/29107 D12 negative regulation of NF-kappaB transcription factor activity 602.0, 1649.0, 4792.0, 7128.0, 9314.0, 11213.0, 64127.0, 80149.0 
GO:0045071 BP 2.02e-05   6/374    44/29107 D06 negative regulation of viral genome replication 3428.0, 5359.0, 8519.0, 10410.0, 10581.0, 56829.0 
GO:0060426 BP 2.06e-05   3/374     5/29107 D05 lung vasculature development             2294.0, 3976.0, 54206.0 
GO:0002221 BP 2.06e-05   3/374     5/29107 D06 pattern recognition receptor signaling pathway 10392.0, 26253.0, 64127.0 
GO:0010273 BP 2.43e-05   4/374    14/29107 D03 detoxification of copper ion             4489.0, 4499.0, 4501.0, 4502.0 
GO:0008360 BP 2.44e-05  10/374   149/29107 D06 regulation of cell shape                 301.0, 388.0, 389.0, 2242.0, 2268.0, 3383.0, 6347.0, 10627.0, 10630.0, 50848.0 
GO:0042771 BP 2.63e-05   5/374    28/29107 D08 intrinsic apoptotic signaling pathway in response to DNA damage by p53 class mediator 602.0, 1026.0, 3428.0, 26471.0, 54541.0 
GO:0010575 BP 2.63e-05   5/374    28/29107 D08 positive regulation of vascular endothelial growth factor production 728.0, 3091.0, 3553.0, 3569.0, 5743.0 
GO:1901224 BP 2.98e-05   7/374    69/29107 D08 positive regulation of NIK/NF-kappaB signaling 929.0, 3553.0, 7097.0, 8809.0, 8877.0, 10392.0, 64127.0 
GO:0043547 BP 3.24e-05  10/374   154/29107 D06 positive regulation of GTPase activity   958.0, 3383.0, 5996.0, 6004.0, 6281.0, 6347.0, 6351.0, 7052.0, 50848.0, 57822.0 
GO:0072659 BP 3.24e-05  10/374   154/29107 D06 protein localization to plasma membrane  302.0, 483.0, 1969.0, 5872.0, 6281.0, 7132.0, 10627.0, 30844.0, 50848.0, 83871.0 
GO:0044319 BP 3.27e-05   4/374    15/29107 D05 wound healing, spreading of cells        389.0, 960.0, 3491.0, 10630.0 
GO:0043536 BP 3.36e-05   6/374    48/29107 D10 positive regulation of blood vessel endothelial cell migration 958.0, 3091.0, 3315.0, 4846.0, 5606.0, 7057.0 
GO:0006882 BP 3.73e-05   5/374    30/29107 D10 cellular zinc ion homeostasis            4489.0, 4499.0, 4501.0, 4502.0, 23516.0 
GO:0006952 BP 3.93e-05   7/374    72/29107 D03 defense response                         6774.0, 6890.0, 9235.0, 10392.0, 11025.0, 51267.0, 64127.0 
GO:2000556 BP 4.09e-05   3/374     6/29107 D10 positive regulation of T-helper 1 cell cytokine production 3553.0, 3554.0, 8809.0 
GO:0042092 BP 4.09e-05   3/374     6/29107 D03 type 2 immune response                   604.0, 10758.0, 255877.0 
GO:1903142 BP 4.09e-05   3/374     6/29107 D09 positive regulation of establishment of endothelial barrier 1003.0, 7122.0, 50848.0 
GO:0045600 BP 4.26e-05   6/374    50/29107 D06 positive regulation of fat cell differentiation 677.0, 1051.0, 7494.0, 7538.0, 80149.0, 84935.0 
GO:0051770 BP 4.32e-05   4/374    16/29107 D07 positive regulation of nitric-oxide synthase biosynthetic process 6347.0, 7097.0, 10135.0, 64127.0 
GO:0030949 BP 4.32e-05   4/374    16/29107 D07 positive regulation of vascular endothelial growth factor receptor signaling pathway 3091.0, 3553.0, 3678.0, 3690.0 
GO:2000379 BP 5.16e-05   5/374    32/29107 D06 positive regulation of reactive oxygen species metabolic process 1026.0, 1647.0, 7057.0, 8737.0, 80149.0 
GO:0071479 BP 6.02e-05   5/374    33/29107 D06 cellular response to ionizing radiation  388.0, 1026.0, 1647.0, 3428.0, 10135.0 
GO:0070059 BP 6.02e-05   5/374    33/29107 D07 intrinsic apoptotic signaling pathway in response to endoplasmic reticulum stress 837.0, 1051.0, 1649.0, 2081.0, 23645.0 
GO:0034976 BP 6.07e-05   7/374    77/29107 D04 response to endoplasmic reticulum stress 1051.0, 1649.0, 2081.0, 3576.0, 7057.0, 9709.0, 23645.0 
GO:0070373 BP 6.60e-05   7/374    78/29107 D09 negative regulation of ERK1 and ERK2 cascade 467.0, 1843.0, 2633.0, 3976.0, 9314.0, 11117.0, 54206.0 
GO:0006958 BP 6.98e-05   5/374    34/29107 D08 complement activation, classical pathway 710.0, 715.0, 716.0, 3426.0, 51279.0 
GO:0031394 BP 7.09e-05   3/374     7/29107 D10 positive regulation of prostaglandin biosynthetic process 301.0, 3553.0, 5743.0 
GO:0010573 BP 7.09e-05   3/374     7/29107 D06 vascular endothelial growth factor production 3091.0, 3553.0, 3569.0 
GO:1901731 BP 7.09e-05   3/374     7/29107 D08 positive regulation of platelet aggregation 3569.0, 10630.0, 50848.0 
GO:0002606 BP 7.09e-05   3/374     7/29107 D06 positive regulation of dendritic cell antigen processing and presentation 6556.0, 10392.0, 64127.0 
GO:0007596 BP 7.16e-05   7/374    79/29107 D05 blood coagulation                        710.0, 3690.0, 5327.0, 5329.0, 7056.0, 7980.0, 196527.0 
GO:0007568 BP 7.86e-05  10/374   171/29107 D02 aging                                    133.0, 597.0, 710.0, 840.0, 2353.0, 4791.0, 5743.0, 6774.0, 7133.0, 10135.0 
GO:0016477 BP 8.03e-05  12/374   243/29107 D04 cell migration                           388.0, 389.0, 960.0, 1969.0, 2321.0, 3690.0, 4739.0, 7049.0, 7057.0, 7128.0, 9050.0, 11117.0 
GO:0006357 BP 8.03e-05  40/374  1604/29107 D10 regulation of transcription by RNA polymerase II 467.0, 604.0, 639.0, 861.0, 864.0, 1051.0, 1052.0, 1316.0, 1649.0, 2078.0, 2120.0, 2294.0, 2353.0, 2355.0, 3091.0, 3142.0, 3659.0, 3665.0, 3726.0, 4609.0, 4791.0, 5966.0, 5971.0, 6672.0, 6774.0, 7004.0, 7005.0, 7050.0, 9124.0, 9314.0, 10272.0, 10865.0, 23764.0, 57018.0, 57822.0, 64651.0, 79155.0, 84913.0, 169792.0, 255877.0 
GO:0009410 BP 8.52e-05  13/374   283/29107 D03 response to xenobiotic stimulus          123.0, 301.0, 1026.0, 2353.0, 3162.0, 3383.0, 4860.0, 4982.0, 5743.0, 6281.0, 6774.0, 7050.0, 10758.0 
GO:0070935 BP 8.92e-05   4/374    19/29107 D11 3'-UTR-mediated mRNA stabilization       4615.0, 7538.0, 8531.0, 9261.0 
GO:0042730 BP 8.92e-05   4/374    19/29107 D09 fibrinolysis                             302.0, 710.0, 5054.0, 5327.0 
GO:0006974 BP 9.02e-05  12/374   246/29107 D04 cellular response to DNA damage stimulus 602.0, 604.0, 1026.0, 1263.0, 1649.0, 3665.0, 4609.0, 7832.0, 9261.0, 23645.0, 25939.0, 80149.0 
GO:0006606 BP 9.09e-05   7/374    82/29107 D08 protein import into nucleus              602.0, 1026.0, 4792.0, 4928.0, 6774.0, 10758.0, 29107.0 
GO:0007566 BP 9.26e-05   5/374    36/29107 D02 embryo implantation                      3553.0, 3976.0, 5743.0, 6781.0, 81671.0 
GO:0008219 BP 9.26e-05   5/374    36/29107 D02 cell death                               2012.0, 2014.0, 2355.0, 3162.0, 8737.0 
GO:0006468 BP 1.10e-04  17/374   460/29107 D07 protein phosphorylation                  864.0, 1017.0, 1263.0, 1326.0, 2078.0, 2081.0, 2268.0, 3486.0, 3985.0, 5292.0, 6347.0, 9064.0, 9261.0, 11213.0, 150094.0, 197259.0, 102724428.0 
GO:0043032 BP 1.10e-04   4/374    20/29107 D07 positive regulation of macrophage activation 3566.0, 7057.0, 9173.0, 79155.0 
GO:0002467 BP 1.12e-04   3/374     8/29107 D05 germinal center formation                602.0, 604.0, 4791.0 
GO:0035425 BP 1.12e-04   3/374     8/29107 D04 autocrine signaling                      6279.0, 6280.0, 29923.0 
GO:0002237 BP 1.12e-04   3/374     8/29107 D04 response to molecule of bacterial origin 2920.0, 3576.0, 7128.0 
GO:0050871 BP 1.12e-04   3/374     8/29107 D08 positive regulation of B cell activation 3569.0, 64127.0, 79155.0 
GO:0032060 BP 1.12e-04   3/374     8/29107 D07 bleb assembly                            2012.0, 2014.0, 196527.0 
GO:0007275 BP 1.21e-04  11/374   216/29107 D03 multicellular organism development       1003.0, 1969.0, 2078.0, 2321.0, 3142.0, 3976.0, 5008.0, 5292.0, 10272.0, 11167.0, 56999.0 
GO:0046597 BP 1.35e-04   4/374    21/29107 D06 negative regulation of viral entry into host cell 2219.0, 8519.0, 10410.0, 10581.0 
GO:0002268 BP 1.65e-04   2/374     2/29107 D04 follicular dendritic cell differentiation 602.0, 4791.0 
GO:0002477 BP 1.65e-04   2/374     2/29107 D05 antigen processing and presentation of exogenous peptide antigen via MHC class Ib 3133.0, 3134.0 
GO:0031086 BP 1.65e-04   2/374     2/29107 D10 nuclear-transcribed mRNA catabolic process, deadenylation-independent decay 677.0, 7538.0 
GO:1902172 BP 1.65e-04   2/374     2/29107 D08 regulation of keratinocyte apoptotic process 677.0, 7538.0 
GO:0014806 BP 1.65e-04   2/374     2/29107 D06 smooth muscle hyperplasia                3162.0, 4846.0 
GO:0032764 BP 1.65e-04   2/374     2/29107 D09 negative regulation of mast cell cytokine production 604.0, 3162.0 
GO:0034124 BP 1.65e-04   2/374     2/29107 D08 regulation of MyD88-dependent toll-like receptor signaling pathway 3659.0, 3665.0 
GO:0070488 BP 1.65e-04   2/374     2/29107 D06 neutrophil aggregation                   6279.0, 6280.0 
GO:0014740 BP 1.65e-04   2/374     2/29107 D08 negative regulation of muscle hyperplasia 4846.0, 9314.0 
GO:0010888 BP 1.67e-04   3/374     9/29107 D06 negative regulation of lipid storage     3569.0, 3690.0, 4792.0 
GO:0033554 BP 1.67e-04   3/374     9/29107 D03 cellular response to stress              5966.0, 5971.0, 9064.0 
GO:0031100 BP 1.75e-04   5/374    41/29107 D04 animal organ regeneration                133.0, 285.0, 728.0, 1026.0, 7049.0 
GO:0032733 BP 1.75e-04   5/374    41/29107 D08 positive regulation of interleukin-10 production 602.0, 3569.0, 6774.0, 7097.0, 64127.0 
GO:0007179 BP 1.75e-04   7/374    91/29107 D08 transforming growth factor beta receptor signaling pathway 1003.0, 2353.0, 2615.0, 5829.0, 6774.0, 7049.0, 7122.0 
GO:0071346 BP 1.88e-04   7/374    92/29107 D06 cellular response to interferon-gamma    2633.0, 2634.0, 3383.0, 6347.0, 6351.0, 7097.0, 55647.0 
GO:0071294 BP 1.96e-04   4/374    23/29107 D06 cellular response to zinc ion            4489.0, 4499.0, 4501.0, 4502.0 
GO:1902895 BP 1.96e-04   5/374    42/29107 D12 positive regulation of pri-miRNA transcription by RNA polymerase II 2353.0, 3091.0, 6774.0, 9314.0, 84913.0 
GO:0035914 BP 2.20e-04   5/374    43/29107 D04 skeletal muscle cell differentiation     467.0, 2353.0, 7832.0, 23764.0, 26471.0 
GO:0043154 BP 2.23e-04   6/374    67/29107 D12 negative regulation of cysteine-type endopeptidase activity involved in apoptotic process 960.0, 5743.0, 7057.0, 9314.0, 9709.0, 114769.0 
GO:2000353 BP 2.33e-04   4/374    24/29107 D09 positive regulation of endothelial cell apoptotic process 958.0, 6347.0, 7057.0, 196527.0 
GO:0071385 BP 2.33e-04   4/374    24/29107 D08 cellular response to glucocorticoid stimulus 301.0, 677.0, 6781.0, 7538.0 
GO:0060055 BP 2.36e-04   3/374    10/29107 D04 angiogenesis involved in wound healing   2683.0, 2828.0, 3690.0 
GO:0051918 BP 2.36e-04   3/374    10/29107 D09 negative regulation of fibrinolysis      5054.0, 7056.0, 7057.0 
GO:0035455 BP 2.36e-04   3/374    10/29107 D05 response to interferon-alpha             8519.0, 10410.0, 10581.0 
GO:0045669 BP 2.42e-04   6/374    68/29107 D06 positive regulation of osteoblast differentiation 1051.0, 1192.0, 3491.0, 3569.0, 8519.0, 25937.0 
GO:0010506 BP 2.42e-04   6/374    68/29107 D06 regulation of autophagy                  1649.0, 3315.0, 3428.0, 11067.0, 26471.0, 55332.0 
GO:0002548 BP 2.45e-04   5/374    44/29107 D07 monocyte chemotaxis                      301.0, 2321.0, 3569.0, 6347.0, 6351.0 
GO:0007507 BP 2.61e-04  10/374   198/29107 D04 heart development                        133.0, 677.0, 840.0, 1026.0, 2294.0, 6464.0, 8572.0, 9124.0, 10758.0, 51196.0 
GO:0002639 BP 2.74e-04   4/374    25/29107 D08 positive regulation of immunoglobulin production 3133.0, 3566.0, 3569.0, 7494.0 
GO:0061844 BP 2.84e-04   6/374    70/29107 D06 antimicrobial humoral immune response mediated by antimicrobial peptide 2919.0, 2920.0, 3576.0, 3627.0, 6280.0, 6373.0 
GO:0048146 BP 3.03e-04   5/374    46/29107 D06 positive regulation of fibroblast proliferation 302.0, 1026.0, 2355.0, 4609.0, 8877.0 
GO:0030036 BP 3.13e-04   9/374   166/29107 D06 actin cytoskeleton organization          604.0, 2919.0, 3985.0, 6525.0, 7408.0, 8572.0, 9124.0, 9322.0, 254102.0 
GO:2001238 BP 3.21e-04   4/374    26/29107 D09 positive regulation of extrinsic apoptotic signaling pathway 4055.0, 8692.0, 8737.0, 51330.0 
GO:0046697 BP 3.21e-04   4/374    26/29107 D04 decidualization                          3726.0, 3976.0, 5743.0, 6781.0 
GO:1990440 BP 3.22e-04   3/374    11/29107 D13 positive regulation of transcription from RNA polymerase II promoter in response to endoplasmic reticulum stress 467.0, 1051.0, 1649.0 
GO:0019730 BP 3.22e-04   3/374    11/29107 D05 antimicrobial humoral response           602.0, 4069.0, 6556.0 
GO:0150078 BP 3.22e-04   3/374    11/29107 D08 positive regulation of neuroinflammatory response 3553.0, 3569.0, 26471.0 
GO:0032729 BP 3.31e-04   6/374    72/29107 D08 positive regulation of interferon-gamma production 602.0, 929.0, 3553.0, 3554.0, 6556.0, 8809.0 
GO:0042149 BP 3.71e-04   5/374    48/29107 D07 cellular response to glucose starvation  3428.0, 7494.0, 80149.0, 150094.0, 102724428.0 
GO:0071280 BP 3.73e-04   4/374    27/29107 D06 cellular response to copper ion          4489.0, 4499.0, 4501.0, 4502.0 
GO:0032703 BP 3.73e-04   4/374    27/29107 D08 negative regulation of interleukin-2 production 2633.0, 7128.0, 7538.0, 64127.0 
GO:0002523 BP 4.25e-04   3/374    12/29107 D06 leukocyte migration involved in inflammatory response 6279.0, 6280.0, 6401.0 
GO:0090557 BP 4.25e-04   3/374    12/29107 D07 establishment of endothelial intestinal barrier 3383.0, 4615.0, 50848.0 
GO:0032026 BP 4.25e-04   3/374    12/29107 D05 response to magnesium ion                929.0, 4982.0, 7057.0 
GO:0045616 BP 4.25e-04   3/374    12/29107 D07 regulation of keratinocyte differentiation 677.0, 7538.0, 54206.0 
GO:0032495 BP 4.25e-04   3/374    12/29107 D06 response to muramyl dipeptide            4792.0, 7128.0, 64127.0 
GO:0007159 BP 4.30e-04   4/374    28/29107 D04 leukocyte cell-cell adhesion             3383.0, 5175.0, 6401.0, 50848.0 
GO:0060325 BP 4.30e-04   4/374    28/29107 D03 face morphogenesis                       7122.0, 25976.0, 64651.0, 83716.0 
GO:0032720 BP 4.43e-04   6/374    76/29107 D09 negative regulation of tumor necrosis factor production 602.0, 7128.0, 11213.0, 54206.0, 64127.0, 80149.0 
GO:0001503 BP 4.76e-04   6/374    77/29107 D02 ossification                             861.0, 864.0, 1836.0, 6781.0, 8519.0, 10272.0 
GO:0046777 BP 4.80e-04   9/374   176/29107 D08 protein autophosphorylation              2081.0, 2242.0, 2268.0, 2321.0, 5292.0, 8737.0, 9261.0, 11213.0, 150094.0 
GO:0070374 BP 4.82e-04  10/374   214/29107 D09 positive regulation of ERK1 and ERK2 cascade 728.0, 960.0, 1116.0, 3383.0, 6347.0, 6351.0, 6464.0, 10392.0, 57007.0, 64127.0 
GO:0002269 BP 4.90e-04   2/374     3/29107 D04 leukocyte activation involved in inflammatory response 4615.0, 10758.0 
GO:0033212 BP 4.90e-04   2/374     3/29107 D11 iron import into cell                    23516.0, 79689.0 
GO:0009595 BP 4.90e-04   2/374     3/29107 D03 detection of biotic stimulus             10392.0, 64127.0 
GO:1905897 BP 4.90e-04   2/374     3/29107 D06 regulation of response to endoplasmic reticulum stress 7873.0, 26471.0 
GO:2000635 BP 4.90e-04   2/374     3/29107 D11 negative regulation of primary miRNA processing 3569.0, 6774.0 
GO:0070487 BP 4.90e-04   2/374     3/29107 D06 monocyte aggregation                     960.0, 3553.0 
GO:0071727 BP 4.90e-04   2/374     3/29107 D08 cellular response to triacyl bacterial lipopeptide 929.0, 7097.0 
GO:0051248 BP 4.90e-04   2/374     3/29107 D06 negative regulation of protein metabolic process 3949.0, 10288.0 
GO:1903978 BP 4.90e-04   2/374     3/29107 D08 regulation of microglial cell activation 3569.0, 8877.0 
GO:1902339 BP 4.90e-04   2/374     3/29107 D09 positive regulation of apoptotic process involved in morphogenesis 7132.0, 7133.0 
GO:1904582 BP 4.90e-04   2/374     3/29107 D06 positive regulation of intracellular mRNA localization 677.0, 7538.0 
GO:2000392 BP 4.90e-04   2/374     3/29107 D08 regulation of lamellipodium morphogenesis 960.0, 10630.0 
GO:0014916 BP 4.90e-04   2/374     3/29107 D04 regulation of lung blood pressure        2643.0, 10135.0 
GO:0048705 BP 4.94e-04   4/374    29/29107 D04 skeletal system morphogenesis            2268.0, 8692.0, 25976.0, 64651.0 
GO:0045765 BP 4.94e-04   4/374    29/29107 D06 regulation of angiogenesis               1969.0, 3162.0, 3569.0, 6672.0 
GO:0019722 BP 5.46e-04   6/374    79/29107 D07 calcium-mediated signaling               3576.0, 6401.0, 8877.0, 9034.0, 51196.0, 57007.0 
GO:0002675 BP 5.47e-04   3/374    13/29107 D08 positive regulation of acute inflammatory response 3569.0, 5008.0, 9180.0 
GO:0060707 BP 5.47e-04   3/374    13/29107 D05 trophoblast giant cell differentiation   639.0, 3976.0, 9021.0 
GO:0045820 BP 5.47e-04   3/374    13/29107 D10 negative regulation of glycolytic process 6774.0, 26471.0, 54541.0 
GO:0060213 BP 5.47e-04   3/374    13/29107 D10 positive regulation of nuclear-transcribed mRNA poly(A) tail shortening 7538.0, 7832.0, 26986.0 
GO:0043392 BP 5.64e-04   4/374    30/29107 D05 negative regulation of DNA binding       3162.0, 3428.0, 4792.0, 6672.0 
GO:0033209 BP 5.90e-04   5/374    53/29107 D07 tumor necrosis factor-mediated signaling pathway 4792.0, 7132.0, 7133.0, 8737.0, 10758.0 
GO:0051216 BP 6.43e-04   5/374    54/29107 D04 cartilage development                    960.0, 1116.0, 3091.0, 4148.0, 8692.0 
GO:0007189 BP 6.58e-04   7/374   113/29107 D07 adenylate cyclase-activating G protein-coupled receptor signaling pathway 133.0, 1903.0, 2828.0, 3627.0, 6373.0, 64123.0, 283383.0 
GO:0007204 BP 6.82e-04   8/374   148/29107 D11 positive regulation of cytosolic calcium ion concentration 133.0, 728.0, 1903.0, 2357.0, 3710.0, 9034.0, 51196.0, 57007.0 
GO:0090501 BP 6.89e-04   3/374    14/29107 D07 RNA phosphodiester bond hydrolysis       25939.0, 80149.0, 85441.0 
GO:0032966 BP 6.89e-04   3/374    14/29107 D06 negative regulation of collagen biosynthetic process 3569.0, 11117.0, 54206.0 
GO:0030324 BP 7.10e-04   6/374    83/29107 D04 lung development                         1116.0, 1978.0, 2294.0, 10272.0, 10630.0, 83716.0 
GO:2001244 BP 8.18e-04   4/374    33/29107 D09 positive regulation of intrinsic apoptotic signaling pathway 1649.0, 6279.0, 6280.0, 26471.0 
GO:0030168 BP 8.25e-04   5/374    57/29107 D03 platelet activation                      958.0, 3569.0, 3690.0, 5359.0, 10630.0 
GO:0016064 BP 8.54e-04   3/374    15/29107 D06 immunoglobulin mediated immune response  3566.0, 3665.0, 4615.0 
GO:0033280 BP 8.54e-04   3/374    15/29107 D07 response to vitamin D                    3627.0, 5743.0, 6781.0 
GO:1900153 BP 8.54e-04   3/374    15/29107 D11 positive regulation of nuclear-transcribed mRNA catabolic process, deadenylation-dependent decay 677.0, 7538.0, 26986.0 
GO:0048662 BP 9.17e-04   4/374    34/29107 D06 negative regulation of smooth muscle cell proliferation 3162.0, 3486.0, 7128.0, 9314.0 
GO:0010811 BP 9.17e-04   4/374    34/29107 D06 positive regulation of cell-substrate adhesion 2294.0, 3491.0, 11117.0, 133584.0 
GO:0032743 BP 9.17e-04   4/374    34/29107 D08 positive regulation of interleukin-2 production 301.0, 861.0, 3553.0, 4860.0 
GO:0043330 BP 9.17e-04   4/374    34/29107 D06 response to exogenous dsRNA              4792.0, 6520.0, 11213.0, 64127.0 
GO:0042102 BP 9.66e-04   5/374    59/29107 D09 positive regulation of T cell proliferation 301.0, 3553.0, 3569.0, 4860.0, 10288.0 
GO:0001922 BP 9.71e-04   2/374     4/29107 D08 B-1 B cell homeostasis                   3091.0, 7128.0 
GO:2000110 BP 9.71e-04   2/374     4/29107 D09 negative regulation of macrophage apoptotic process 3665.0, 64127.0 
GO:0003332 BP 9.71e-04   2/374     4/29107 D08 negative regulation of extracellular matrix constituent secretion 7132.0, 7133.0 
GO:0060574 BP 9.71e-04   2/374     4/29107 D07 intestinal epithelial cell maturation    1026.0, 3091.0 
GO:0002476 BP 9.71e-04   2/374     4/29107 D05 antigen processing and presentation of endogenous peptide antigen via MHC class Ib 3133.0, 3134.0 
GO:0003177 BP 9.71e-04   2/374     4/29107 D05 pulmonary valve development              7132.0, 7133.0 
GO:0043371 BP 9.71e-04   2/374     4/29107 D11 negative regulation of CD4-positive, alpha-beta T cell differentiation 861.0, 864.0 
GO:2000321 BP 9.71e-04   2/374     4/29107 D13 positive regulation of T-helper 17 cell differentiation 64332.0, 84807.0 
GO:0061030 BP 9.71e-04   2/374     4/29107 D06 epithelial cell differentiation involved in mammary gland alveolus development 2294.0, 3091.0 
GO:1902219 BP 9.71e-04   2/374     4/29107 D10 negative regulation of intrinsic apoptotic signaling pathway in response to osmotic stress 5743.0, 8531.0 
GO:0032119 BP 9.71e-04   2/374     4/29107 D04 sequestering of zinc ion                 6279.0, 6280.0 
GO:0097201 BP 9.71e-04   2/374     4/29107 D12 negative regulation of transcription from RNA polymerase II promoter in response to stress 3337.0, 9531.0 
GO:2001198 BP 9.71e-04   2/374     4/29107 D07 regulation of dendritic cell differentiation 1051.0, 10288.0 
GO:0072538 BP 9.71e-04   2/374     4/29107 D05 T-helper 17 type immune response         6774.0, 10758.0 
GO:0097368 BP 9.71e-04   2/374     4/29107 D06 establishment of Sertoli cell barrier    3383.0, 5872.0 
GO:0005886 CC 7.25e-26 141/374  4500/29107 D03 plasma membrane                          123.0, 285.0, 301.0, 302.0, 388.0, 389.0, 483.0, 602.0, 629.0, 728.0, 837.0, 929.0, 958.0, 960.0, 1003.0, 1154.0, 1192.0, 1836.0, 1903.0, 1969.0, 2012.0, 2014.0, 2120.0, 2204.0, 2212.0, 2268.0, 2321.0, 2357.0, 2633.0, 2669.0, 2683.0, 2687.0, 2828.0, 3133.0, 3134.0, 3310.0, 3315.0, 3383.0, 3384.0, 3554.0, 3566.0, 3575.0, 3601.0, 3672.0, 3678.0, 3690.0, 3710.0, 3949.0, 4026.0, 4055.0, 4615.0, 4739.0, 4792.0, 4846.0, 4982.0, 5054.0, 5175.0, 5292.0, 5329.0, 5359.0, 5829.0, 5872.0, 5996.0, 6004.0, 6279.0, 6280.0, 6398.0, 6401.0, 6464.0, 6520.0, 6542.0, 6556.0, 6768.0, 6774.0, 7052.0, 7056.0, 7097.0, 7122.0, 7132.0, 7133.0, 7408.0, 8519.0, 8676.0, 8692.0, 8737.0, 8793.0, 8794.0, 8797.0, 8809.0, 8876.0, 8877.0, 9034.0, 9050.0, 9052.0, 9123.0, 9173.0, 9180.0, 9332.0, 9531.0, 9976.0, 10135.0, 10205.0, 10288.0, 10410.0, 10581.0, 10630.0, 11025.0, 11213.0, 22918.0, 23516.0, 25825.0, 25937.0, 25939.0, 26136.0, 26253.0, 28231.0, 30844.0, 50615.0, 50848.0, 51196.0, 51330.0, 51703.0, 53834.0, 54210.0, 54567.0, 57007.0, 57561.0, 64005.0, 64123.0, 64127.0, 79689.0, 81575.0, 81671.0, 85415.0, 85450.0, 114990.0, 196527.0, 197259.0, 283383.0, 727910.0, 768211.0 
GO:0005615 CC 3.26e-21  75/374  1700/29107 D02 extracellular space                      12.0, 133.0, 165.0, 285.0, 301.0, 302.0, 629.0, 710.0, 715.0, 716.0, 871.0, 929.0, 1116.0, 1117.0, 1192.0, 2219.0, 2321.0, 2615.0, 2683.0, 2919.0, 2920.0, 3133.0, 3134.0, 3162.0, 3315.0, 3383.0, 3426.0, 3486.0, 3553.0, 3566.0, 3569.0, 3576.0, 3601.0, 3627.0, 3976.0, 4069.0, 4982.0, 5008.0, 5054.0, 5175.0, 5327.0, 5552.0, 6279.0, 6280.0, 6281.0, 6282.0, 6347.0, 6351.0, 6373.0, 6398.0, 6401.0, 6405.0, 6768.0, 6781.0, 7049.0, 7056.0, 7057.0, 7132.0, 7873.0, 7980.0, 8542.0, 9235.0, 10272.0, 10288.0, 10797.0, 11117.0, 11167.0, 29923.0, 51129.0, 51279.0, 51365.0, 80832.0, 83716.0, 114990.0, 145864.0 
GO:0005576 CC 1.22e-19  76/374  1854/29107 D02 extracellular region                     12.0, 123.0, 133.0, 165.0, 176.0, 285.0, 301.0, 302.0, 629.0, 710.0, 715.0, 716.0, 837.0, 929.0, 1116.0, 1117.0, 1903.0, 2204.0, 2219.0, 2268.0, 2633.0, 2919.0, 2920.0, 3101.0, 3310.0, 3426.0, 3486.0, 3491.0, 3553.0, 3554.0, 3569.0, 3575.0, 3576.0, 3627.0, 3976.0, 4052.0, 4069.0, 4148.0, 4860.0, 4982.0, 5008.0, 5054.0, 5327.0, 5329.0, 5552.0, 5836.0, 6279.0, 6280.0, 6281.0, 6282.0, 6347.0, 6351.0, 6373.0, 7057.0, 7132.0, 7133.0, 7873.0, 8407.0, 8542.0, 8876.0, 9173.0, 9332.0, 9510.0, 10272.0, 11117.0, 11167.0, 22856.0, 23593.0, 51129.0, 51365.0, 54210.0, 54507.0, 56999.0, 80301.0, 81575.0, 83716.0 
GO:0009986 CC 7.51e-15  36/374   579/29107 D02 cell surface                             301.0, 302.0, 728.0, 958.0, 960.0, 1003.0, 1969.0, 2615.0, 3133.0, 3134.0, 3383.0, 3601.0, 3672.0, 3678.0, 3690.0, 3949.0, 5327.0, 5329.0, 6520.0, 7049.0, 7056.0, 7057.0, 7097.0, 7132.0, 8692.0, 8793.0, 8794.0, 8797.0, 10288.0, 22918.0, 29923.0, 56833.0, 57007.0, 64127.0, 114990.0, 196527.0 
GO:0005737 CC 6.02e-14 119/374  4713/29107 D02 cytoplasm                                133.0, 165.0, 301.0, 302.0, 602.0, 639.0, 677.0, 837.0, 840.0, 864.0, 958.0, 1017.0, 1051.0, 1116.0, 1192.0, 1263.0, 1647.0, 1649.0, 1843.0, 1847.0, 1903.0, 1973.0, 1978.0, 2078.0, 2081.0, 2242.0, 2289.0, 2357.0, 2633.0, 2634.0, 2643.0, 3091.0, 3310.0, 3315.0, 3337.0, 3659.0, 3665.0, 3710.0, 3985.0, 4170.0, 4489.0, 4499.0, 4501.0, 4502.0, 4615.0, 4616.0, 4739.0, 4791.0, 4792.0, 4846.0, 4860.0, 5187.0, 5292.0, 5327.0, 5359.0, 5743.0, 5836.0, 6004.0, 6280.0, 6281.0, 6282.0, 6525.0, 6672.0, 6774.0, 6781.0, 7049.0, 7097.0, 7128.0, 7465.0, 7494.0, 7538.0, 7832.0, 8531.0, 8572.0, 8692.0, 8877.0, 9034.0, 9050.0, 9124.0, 9261.0, 9314.0, 9322.0, 9531.0, 9592.0, 9595.0, 10288.0, 10392.0, 10903.0, 10912.0, 11067.0, 11213.0, 23593.0, 23645.0, 25937.0, 26471.0, 26986.0, 27284.0, 29107.0, 29950.0, 30844.0, 54206.0, 54541.0, 55332.0, 57561.0, 64005.0, 64127.0, 79845.0, 80149.0, 80271.0, 84617.0, 84913.0, 84935.0, 85441.0, 90007.0, 150094.0, 170954.0, 197259.0, 255488.0, 102724428.0 
GO:0005634 CC 1.41e-12 126/374  5371/29107 D05 nucleus                                  12.0, 123.0, 165.0, 285.0, 301.0, 302.0, 388.0, 389.0, 467.0, 602.0, 604.0, 639.0, 677.0, 840.0, 861.0, 864.0, 1017.0, 1026.0, 1051.0, 1192.0, 1263.0, 1316.0, 1647.0, 1649.0, 1843.0, 1847.0, 1978.0, 2078.0, 2120.0, 2294.0, 2353.0, 2355.0, 2634.0, 2643.0, 2669.0, 3091.0, 3142.0, 3162.0, 3310.0, 3315.0, 3337.0, 3428.0, 3486.0, 3659.0, 3665.0, 3690.0, 3985.0, 4026.0, 4170.0, 4489.0, 4499.0, 4501.0, 4502.0, 4609.0, 4615.0, 4616.0, 4739.0, 4783.0, 4791.0, 4792.0, 4846.0, 4860.0, 5187.0, 5292.0, 5359.0, 5937.0, 5939.0, 5966.0, 5971.0, 6279.0, 6280.0, 6282.0, 6672.0, 6774.0, 6781.0, 7004.0, 7052.0, 7128.0, 7133.0, 7465.0, 7494.0, 7538.0, 7832.0, 7873.0, 8531.0, 8572.0, 8870.0, 8877.0, 9246.0, 9261.0, 9531.0, 9592.0, 10272.0, 10865.0, 10912.0, 11213.0, 22904.0, 23764.0, 25937.0, 25939.0, 25976.0, 26136.0, 26471.0, 26986.0, 29950.0, 30844.0, 54206.0, 54897.0, 56829.0, 57007.0, 57018.0, 57822.0, 64080.0, 64332.0, 64651.0, 80149.0, 80271.0, 84617.0, 84807.0, 84913.0, 90007.0, 90853.0, 150094.0, 169792.0, 197259.0, 644815.0 
GO:0070062 CC 2.29e-12  69/374  2169/29107 D06 extracellular exosome                    12.0, 165.0, 301.0, 302.0, 388.0, 389.0, 483.0, 629.0, 710.0, 715.0, 929.0, 958.0, 960.0, 1116.0, 1192.0, 1836.0, 1973.0, 2268.0, 2289.0, 2683.0, 3133.0, 3310.0, 3315.0, 3337.0, 3383.0, 3426.0, 3672.0, 3690.0, 4069.0, 4860.0, 5054.0, 5175.0, 5327.0, 5359.0, 5836.0, 5872.0, 6279.0, 6280.0, 6281.0, 6282.0, 6398.0, 6520.0, 7049.0, 7052.0, 7057.0, 7128.0, 7408.0, 7832.0, 8407.0, 9052.0, 9261.0, 9322.0, 10135.0, 10627.0, 10903.0, 11117.0, 11167.0, 23593.0, 26986.0, 30844.0, 50848.0, 51279.0, 64005.0, 79689.0, 83716.0, 83871.0, 84617.0, 114990.0, 196527.0 
GO:0062023 CC 2.41e-11  25/374   374/29107 D04 collagen-containing extracellular matrix 12.0, 165.0, 176.0, 285.0, 301.0, 302.0, 710.0, 871.0, 2219.0, 3383.0, 3491.0, 4052.0, 4148.0, 5054.0, 5359.0, 6279.0, 6280.0, 6281.0, 7052.0, 7057.0, 9510.0, 11117.0, 51129.0, 54507.0, 56999.0 
GO:0009897 CC 7.06e-11  22/374   301/29107 D03 external side of plasma membrane         929.0, 958.0, 1003.0, 2683.0, 3133.0, 3134.0, 3383.0, 3554.0, 3575.0, 3627.0, 3672.0, 3949.0, 6401.0, 7049.0, 7056.0, 7057.0, 9034.0, 9173.0, 9180.0, 9332.0, 9976.0, 57007.0 
GO:0005829 CC 7.93e-11 120/374  5294/29107 D02 cytosol                                  123.0, 301.0, 302.0, 388.0, 389.0, 602.0, 677.0, 837.0, 840.0, 864.0, 960.0, 1017.0, 1026.0, 1154.0, 1316.0, 1326.0, 1649.0, 1890.0, 1973.0, 1978.0, 2120.0, 2242.0, 2268.0, 2289.0, 2353.0, 2633.0, 2634.0, 2643.0, 3091.0, 3101.0, 3162.0, 3310.0, 3315.0, 3337.0, 3428.0, 3553.0, 3575.0, 3659.0, 3665.0, 3976.0, 4026.0, 4170.0, 4489.0, 4502.0, 4615.0, 4739.0, 4791.0, 4792.0, 4846.0, 4860.0, 4928.0, 5187.0, 5209.0, 5292.0, 5359.0, 5606.0, 5829.0, 5836.0, 5872.0, 5937.0, 5939.0, 5966.0, 5971.0, 5996.0, 6279.0, 6280.0, 6464.0, 6774.0, 7052.0, 7128.0, 7408.0, 7538.0, 7832.0, 7873.0, 8407.0, 8531.0, 8692.0, 8737.0, 8797.0, 8870.0, 8877.0, 9021.0, 9050.0, 9173.0, 9235.0, 9246.0, 9261.0, 9322.0, 9332.0, 9531.0, 9595.0, 10135.0, 10392.0, 10627.0, 10630.0, 23034.0, 23645.0, 25937.0, 26136.0, 26986.0, 27284.0, 29107.0, 29923.0, 51196.0, 54206.0, 54541.0, 54897.0, 56829.0, 64080.0, 64127.0, 64857.0, 79155.0, 79961.0, 80271.0, 85415.0, 90007.0, 196527.0, 197259.0, 255488.0, 644815.0 
GO:0005887 CC 2.64e-08  45/374  1403/29107 D04 integral component of plasma membrane    728.0, 958.0, 960.0, 1836.0, 1903.0, 1969.0, 2204.0, 2212.0, 2321.0, 2615.0, 2701.0, 2828.0, 3383.0, 3384.0, 3554.0, 3566.0, 3690.0, 3710.0, 3949.0, 4071.0, 5175.0, 5329.0, 5359.0, 6401.0, 6405.0, 6542.0, 6556.0, 6768.0, 7049.0, 7056.0, 7097.0, 7132.0, 9034.0, 9052.0, 9123.0, 9332.0, 9976.0, 10288.0, 10630.0, 11025.0, 23516.0, 28231.0, 51267.0, 64123.0, 283383.0 
GO:0030667 CC 5.05e-08  11/374    97/29107 D06 secretory granule membrane               728.0, 929.0, 960.0, 2212.0, 2357.0, 2683.0, 3710.0, 5175.0, 7097.0, 11025.0, 22918.0 
GO:0045121 CC 1.03e-07  16/374   240/29107 D04 membrane raft                            302.0, 871.0, 929.0, 3383.0, 3672.0, 5175.0, 5359.0, 6281.0, 6401.0, 7097.0, 7132.0, 7133.0, 8692.0, 8737.0, 8797.0, 10630.0 
GO:0031012 CC 1.36e-07  16/374   245/29107 D03 extracellular matrix                     176.0, 1116.0, 2615.0, 3491.0, 4052.0, 4148.0, 4982.0, 7049.0, 7052.0, 7057.0, 7980.0, 9510.0, 56999.0, 83716.0, 114990.0, 145864.0 
GO:0005925 CC 1.40e-07  21/374   418/29107 D05 focal adhesion                           301.0, 388.0, 960.0, 1969.0, 2242.0, 2321.0, 3315.0, 3383.0, 3672.0, 3678.0, 3690.0, 4026.0, 4739.0, 5329.0, 5829.0, 7052.0, 7408.0, 9124.0, 9173.0, 26136.0, 26986.0 
GO:0034774 CC 2.94e-07  11/374   115/29107 D06 secretory granule lumen                  12.0, 2219.0, 2268.0, 3101.0, 3310.0, 4860.0, 5836.0, 6279.0, 6280.0, 6282.0, 83716.0 
GO:0000785 CC 5.61e-07  33/374   980/29107 D02 chromatin                                467.0, 861.0, 864.0, 1051.0, 1052.0, 1316.0, 1649.0, 2078.0, 2120.0, 2294.0, 2353.0, 2355.0, 3091.0, 3142.0, 3659.0, 3665.0, 3726.0, 4609.0, 4783.0, 4791.0, 5966.0, 5971.0, 6774.0, 7004.0, 7005.0, 7050.0, 7052.0, 9314.0, 23764.0, 54897.0, 57822.0, 64651.0, 84913.0 
GO:0016323 CC 1.72e-06  14/374   228/29107 D04 basolateral plasma membrane              301.0, 302.0, 483.0, 728.0, 960.0, 2683.0, 3949.0, 6520.0, 6768.0, 9123.0, 10392.0, 10630.0, 23516.0, 64127.0 
GO:0005654 CC 2.00e-06  82/374  3805/29107 D02 nucleoplasm                              301.0, 467.0, 602.0, 604.0, 639.0, 840.0, 861.0, 864.0, 1003.0, 1017.0, 1026.0, 1051.0, 1052.0, 1263.0, 1316.0, 1647.0, 1847.0, 2289.0, 2353.0, 2355.0, 2615.0, 2634.0, 2643.0, 3091.0, 3162.0, 3337.0, 3428.0, 3566.0, 3575.0, 3659.0, 3665.0, 3690.0, 3710.0, 3726.0, 4170.0, 4609.0, 4739.0, 4791.0, 4792.0, 4928.0, 5187.0, 5209.0, 5292.0, 5359.0, 5606.0, 5966.0, 5971.0, 6280.0, 6520.0, 6672.0, 6774.0, 7004.0, 7005.0, 7050.0, 7465.0, 7494.0, 9246.0, 9261.0, 9314.0, 9322.0, 9592.0, 9595.0, 10272.0, 10865.0, 23764.0, 25937.0, 25939.0, 26471.0, 29107.0, 29923.0, 51703.0, 54897.0, 57822.0, 64005.0, 79155.0, 79689.0, 79961.0, 80149.0, 84913.0, 85441.0, 255877.0, 283383.0 
GO:0072562 CC 2.09e-06  10/374   113/29107 D02 blood microparticle                      12.0, 629.0, 710.0, 715.0, 716.0, 1192.0, 3310.0, 8542.0, 51129.0, 51279.0 
GO:0005788 CC 2.61e-06  16/374   306/29107 D05 endoplasmic reticulum lumen              710.0, 871.0, 3486.0, 3491.0, 3569.0, 4052.0, 4148.0, 5329.0, 5743.0, 7057.0, 7873.0, 8542.0, 10272.0, 11167.0, 54507.0, 79188.0 
GO:0030670 CC 4.03e-06   8/374    72/29107 D07 phagocytic vesicle membrane              3133.0, 3134.0, 6556.0, 6890.0, 7097.0, 26253.0, 55647.0, 83871.0 
GO:0031258 CC 7.50e-06   5/374    22/29107 D05 lamellipodium membrane                   960.0, 1969.0, 3690.0, 7408.0, 10630.0 
GO:0042995 CC 1.18e-05  10/374   137/29107 D02 cell projection                          285.0, 388.0, 389.0, 960.0, 5329.0, 7097.0, 9322.0, 10630.0, 26253.0, 133584.0 
GO:0032991 CC 1.18e-05  23/374   643/29107 D01 protein-containing complex               301.0, 602.0, 837.0, 1026.0, 1978.0, 2643.0, 3091.0, 3690.0, 4052.0, 4609.0, 4615.0, 5175.0, 5743.0, 5971.0, 8519.0, 8737.0, 10410.0, 10581.0, 26136.0, 50848.0, 64127.0, 80149.0, 114769.0 
GO:0005794 CC 3.85e-05  29/374   988/29107 D05 Golgi apparatus                          604.0, 929.0, 960.0, 2212.0, 2242.0, 2633.0, 2634.0, 2683.0, 3949.0, 4055.0, 4739.0, 4846.0, 5359.0, 5552.0, 6398.0, 7097.0, 8676.0, 8797.0, 9322.0, 10272.0, 23645.0, 25825.0, 29940.0, 53834.0, 55647.0, 64127.0, 79188.0, 79845.0, 83871.0 
GO:0005667 CC 5.55e-05  11/374   198/29107 D02 transcription regulator complex          1649.0, 2294.0, 3091.0, 3726.0, 5966.0, 6774.0, 7004.0, 7005.0, 9124.0, 9314.0, 25937.0 
GO:0048471 CC 5.84e-05  23/374   713/29107 D02 perinuclear region of cytoplasm          302.0, 602.0, 1026.0, 1116.0, 1192.0, 2634.0, 3162.0, 3985.0, 5359.0, 6401.0, 7052.0, 7133.0, 7873.0, 8531.0, 8572.0, 8692.0, 9322.0, 10410.0, 26471.0, 30844.0, 57007.0, 83871.0, 85415.0 
GO:0005856 CC 7.22e-05  16/374   401/29107 D05 cytoskeleton                             388.0, 389.0, 2268.0, 3315.0, 4846.0, 6279.0, 6280.0, 6525.0, 8407.0, 8572.0, 9124.0, 9322.0, 10205.0, 64127.0, 80149.0, 170954.0 
GO:0030054 CC 7.26e-05  11/374   204/29107 D02 cell junction                            1003.0, 5872.0, 6280.0, 6542.0, 7122.0, 10135.0, 10630.0, 23034.0, 26136.0, 50848.0, 197259.0 
GO:0043235 CC 9.01e-05  11/374   209/29107 D02 receptor complex                         1969.0, 2321.0, 3566.0, 3690.0, 3710.0, 3949.0, 7049.0, 7132.0, 8737.0, 9052.0, 9180.0 
GO:0031410 CC 1.20e-04  13/374   293/29107 D06 cytoplasmic vesicle                      388.0, 389.0, 2242.0, 2633.0, 2634.0, 2643.0, 5872.0, 8692.0, 9510.0, 10630.0, 10758.0, 50848.0, 64123.0 
GO:0016020 CC 1.30e-04  48/374  2127/29107 D02 membrane                                 302.0, 1003.0, 1192.0, 1836.0, 1973.0, 2289.0, 2353.0, 2683.0, 3134.0, 3162.0, 3383.0, 3384.0, 3426.0, 3428.0, 3554.0, 3672.0, 3710.0, 3949.0, 4170.0, 5359.0, 5606.0, 6520.0, 6890.0, 7132.0, 7133.0, 8519.0, 8877.0, 9123.0, 9235.0, 9531.0, 9709.0, 10288.0, 10630.0, 10903.0, 22856.0, 23645.0, 25825.0, 26253.0, 26986.0, 30844.0, 51703.0, 53947.0, 64005.0, 81671.0, 85441.0, 85450.0, 196527.0, 254102.0 
GO:0033257 CC 1.65e-04   2/374     2/29107 D04 Bcl3/NF-kappaB2 complex                  602.0, 4791.0 
GO:0036488 CC 1.65e-04   2/374     2/29107 D04 CHOP-C/EBP complex                       1051.0, 1649.0 
GO:1990665 CC 1.65e-04   2/374     2/29107 D02 AnxA2-p11 complex                        302.0, 6281.0 
GO:0032398 CC 1.65e-04   2/374     2/29107 D05 MHC class Ib protein complex             3133.0, 3134.0 
GO:1990622 CC 1.65e-04   2/374     2/29107 D02 CHOP-ATF3 complex                        467.0, 1649.0 
GO:0001725 CC 3.06e-04   6/374    71/29107 D04 stress fiber                             4026.0, 5829.0, 8572.0, 9124.0, 9531.0, 10627.0 
GO:0031901 CC 3.27e-04   9/374   167/29107 D07 early endosome membrane                  301.0, 3133.0, 3134.0, 8572.0, 8877.0, 10410.0, 23516.0, 30844.0, 79689.0 
GO:0001891 CC 4.30e-04   4/374    28/29107 D02 phagocytic cup                           301.0, 9322.0, 26253.0, 64005.0 
GO:0016513 CC 4.90e-04   2/374     3/29107 D04 core-binding factor complex              861.0, 864.0 
GO:0071062 CC 4.90e-04   2/374     3/29107 D04 alphav-beta3 integrin-vitronectin complex 3678.0, 3690.0 
GO:0031941 CC 6.41e-04   4/374    31/29107 D02 filamentous actin                        6525.0, 8572.0, 9124.0, 254102.0 
GO:0030027 CC 6.87e-04   9/374   185/29107 D04 lamellipodium                            1969.0, 4739.0, 5829.0, 5872.0, 8572.0, 10630.0, 26986.0, 51196.0, 64005.0 
GO:0016324 CC 8.15e-04  13/374   358/29107 D04 apical plasma membrane                   301.0, 483.0, 960.0, 1836.0, 6520.0, 6781.0, 8692.0, 9123.0, 9180.0, 10392.0, 10630.0, 23516.0, 23704.0 
GO:0035976 CC 9.71e-04   2/374     4/29107 D04 transcription factor AP-1 complex        2353.0, 3726.0 
GO:0002947 CC 9.71e-04   2/374     4/29107 D03 tumor necrosis factor receptor superfamily complex 7132.0, 7133.0 
GO:0070160 CC 1.04e-03   3/374    16/29107 D05 tight junction                           1969.0, 7122.0, 50848.0 
GO:0101003 CC 1.12e-03   5/374    61/29107 D07 ficolin-1-rich granule membrane          2204.0, 2357.0, 6556.0, 10288.0, 22918.0 
GO:0031982 CC 1.13e-03   8/374   160/29107 D04 vesicle                                  301.0, 302.0, 1192.0, 8407.0, 9052.0, 64005.0, 64127.0, 83871.0 
GO:1904813 CC 1.14e-03   7/374   124/29107 D05 ficolin-1-rich granule lumen             2219.0, 3101.0, 3310.0, 4860.0, 5836.0, 80301.0, 83716.0 
GO:0031527 CC 1.25e-03   3/374    17/29107 D05 filopodium membrane                      3690.0, 7408.0, 10630.0 
GO:0005515 MF 7.33e-47 295/374 12418/29107 D02 protein binding                          12.0, 123.0, 176.0, 285.0, 301.0, 302.0, 388.0, 389.0, 467.0, 483.0, 597.0, 602.0, 604.0, 629.0, 639.0, 677.0, 710.0, 715.0, 716.0, 837.0, 840.0, 861.0, 864.0, 871.0, 929.0, 958.0, 960.0, 1003.0, 1017.0, 1026.0, 1051.0, 1052.0, 1116.0, 1154.0, 1192.0, 1263.0, 1316.0, 1326.0, 1647.0, 1649.0, 1843.0, 1847.0, 1890.0, 1903.0, 1969.0, 1973.0, 1978.0, 2012.0, 2014.0, 2078.0, 2081.0, 2120.0, 2212.0, 2219.0, 2242.0, 2268.0, 2289.0, 2321.0, 2353.0, 2355.0, 2357.0, 2615.0, 2633.0, 2634.0, 2643.0, 2669.0, 2701.0, 2919.0, 2920.0, 3091.0, 3101.0, 3133.0, 3134.0, 3142.0, 3162.0, 3310.0, 3315.0, 3337.0, 3383.0, 3426.0, 3428.0, 3486.0, 3491.0, 3553.0, 3554.0, 3566.0, 3569.0, 3575.0, 3576.0, 3601.0, 3627.0, 3659.0, 3665.0, 3672.0, 3678.0, 3690.0, 3710.0, 3726.0, 3949.0, 3976.0, 3985.0, 4026.0, 4052.0, 4055.0, 4071.0, 4148.0, 4170.0, 4489.0, 4499.0, 4501.0, 4502.0, 4609.0, 4615.0, 4616.0, 4739.0, 4783.0, 4791.0, 4792.0, 4846.0, 4860.0, 4928.0, 4982.0, 5008.0, 5054.0, 5175.0, 5187.0, 5209.0, 5292.0, 5327.0, 5329.0, 5359.0, 5552.0, 5606.0, 5743.0, 5829.0, 5836.0, 5872.0, 5937.0, 5966.0, 5971.0, 6004.0, 6279.0, 6280.0, 6281.0, 6282.0, 6347.0, 6351.0, 6373.0, 6398.0, 6401.0, 6464.0, 6520.0, 6672.0, 6774.0, 6781.0, 6890.0, 7004.0, 7005.0, 7049.0, 7050.0, 7052.0, 7056.0, 7057.0, 7097.0, 7122.0, 7128.0, 7132.0, 7133.0, 7408.0, 7465.0, 7494.0, 7538.0, 7832.0, 7873.0, 8407.0, 8519.0, 8531.0, 8542.0, 8572.0, 8676.0, 8692.0, 8737.0, 8793.0, 8794.0, 8797.0, 8809.0, 8870.0, 8877.0, 9021.0, 9052.0, 9123.0, 9124.0, 9173.0, 9180.0, 9235.0, 9246.0, 9261.0, 9314.0, 9322.0, 9332.0, 9510.0, 9531.0, 9592.0, 9595.0, 9709.0, 9976.0, 10135.0, 10205.0, 10272.0, 10288.0, 10392.0, 10410.0, 10627.0, 10630.0, 10758.0, 10797.0, 10865.0, 10912.0, 11025.0, 11117.0, 11167.0, 11213.0, 22918.0, 23034.0, 23593.0, 23645.0, 23704.0, 23764.0, 25825.0, 25937.0, 25939.0, 26136.0, 26253.0, 26471.0, 26986.0, 27284.0, 28231.0, 29015.0, 29107.0, 29923.0, 29950.0, 30844.0, 50615.0, 50848.0, 51129.0, 51196.0, 51267.0, 51312.0, 51330.0, 51703.0, 54206.0, 54507.0, 54541.0, 54567.0, 55332.0, 56829.0, 56833.0, 57007.0, 57018.0, 57561.0, 57822.0, 63910.0, 64080.0, 64127.0, 64332.0, 64651.0, 64857.0, 79155.0, 79188.0, 79660.0, 79845.0, 79961.0, 80149.0, 81671.0, 83871.0, 84617.0, 84674.0, 84807.0, 84935.0, 85441.0, 85450.0, 90007.0, 114769.0, 114990.0, 150094.0, 169792.0, 170954.0, 196527.0, 197259.0, 255488.0, 283131.0, 283383.0, 644815.0, 768211.0, 102724428.0 
GO:0001228 MF 9.71e-10  25/374   446/29107 D04 DNA-binding transcription activator activity, RNA polymerase II-specific 467.0, 861.0, 1051.0, 1052.0, 1316.0, 1649.0, 2078.0, 2120.0, 2294.0, 2353.0, 2355.0, 3091.0, 3659.0, 3726.0, 4609.0, 4791.0, 5359.0, 5966.0, 6774.0, 9314.0, 23764.0, 54897.0, 57822.0, 64651.0, 169792.0 
GO:0005102 MF 1.78e-09  22/374   357/29107 D03 signaling receptor binding               133.0, 285.0, 301.0, 1003.0, 2219.0, 2242.0, 2268.0, 2919.0, 3133.0, 3134.0, 3627.0, 3672.0, 3976.0, 5054.0, 5327.0, 5329.0, 6347.0, 6774.0, 10630.0, 10758.0, 29923.0, 51129.0 
GO:0042802 MF 1.93e-09  49/374  1495/29107 D03 identical protein binding                301.0, 302.0, 467.0, 604.0, 715.0, 716.0, 1649.0, 2081.0, 2353.0, 2633.0, 2634.0, 2643.0, 3162.0, 3315.0, 3690.0, 3949.0, 4055.0, 4069.0, 4615.0, 4783.0, 4792.0, 4860.0, 5836.0, 5971.0, 6351.0, 6672.0, 6774.0, 6781.0, 7052.0, 7057.0, 7097.0, 7122.0, 7128.0, 7494.0, 8737.0, 8797.0, 9322.0, 9976.0, 10135.0, 10392.0, 10865.0, 11117.0, 25939.0, 51129.0, 53834.0, 56833.0, 64080.0, 79188.0, 114769.0 
GO:0003700 MF 8.24e-08  22/374   442/29107 D02 DNA-binding transcription factor activity 467.0, 604.0, 639.0, 864.0, 1051.0, 1649.0, 2120.0, 2353.0, 2355.0, 3091.0, 4609.0, 4783.0, 4791.0, 5966.0, 6774.0, 7004.0, 7005.0, 7050.0, 7494.0, 9314.0, 64651.0, 84913.0 
GO:0004888 MF 1.36e-07  13/374   157/29107 D03 transmembrane signaling receptor activity 960.0, 2212.0, 3383.0, 3554.0, 5175.0, 6401.0, 7056.0, 7097.0, 8793.0, 8794.0, 11025.0, 50615.0, 51267.0 
GO:0042803 MF 2.13e-07  27/374   671/29107 D04 protein homodimerization activity        467.0, 597.0, 1051.0, 1647.0, 1649.0, 1890.0, 2081.0, 2633.0, 2634.0, 2643.0, 3162.0, 3315.0, 4170.0, 5175.0, 5743.0, 6281.0, 6282.0, 6556.0, 6774.0, 6890.0, 8572.0, 8737.0, 10288.0, 10392.0, 11213.0, 25937.0, 50848.0 
GO:0050431 MF 4.79e-07   6/374    24/29107 D04 transforming growth factor beta binding  2615.0, 4052.0, 7049.0, 7057.0, 8692.0, 114990.0 
GO:0045236 MF 9.21e-07   5/374    15/29107 D06 CXCR chemokine receptor binding          2919.0, 2920.0, 3576.0, 3627.0, 6373.0 
GO:0038187 MF 1.33e-06   5/374    16/29107 D03 pattern recognition receptor activity    2219.0, 7097.0, 10392.0, 26253.0, 64127.0 
GO:0005509 MF 1.78e-06  26/374   704/29107 D05 calcium ion binding                      301.0, 302.0, 715.0, 716.0, 1003.0, 2643.0, 3710.0, 3949.0, 4052.0, 4148.0, 5359.0, 6279.0, 6280.0, 6281.0, 6282.0, 7052.0, 7056.0, 7057.0, 10627.0, 11167.0, 22918.0, 26253.0, 30844.0, 54567.0, 64123.0, 133584.0 
GO:0000978 MF 1.81e-06  36/374  1178/29107 D09 RNA polymerase II cis-regulatory region sequence-specific DNA binding 467.0, 604.0, 639.0, 861.0, 864.0, 1051.0, 1052.0, 1316.0, 1649.0, 2078.0, 2120.0, 2294.0, 2353.0, 2355.0, 3091.0, 3428.0, 3659.0, 3665.0, 3726.0, 4609.0, 4783.0, 4791.0, 5187.0, 5966.0, 5971.0, 6774.0, 7004.0, 7005.0, 7050.0, 7494.0, 9314.0, 23764.0, 57822.0, 84913.0, 169792.0, 255877.0 
GO:0008009 MF 2.95e-06   7/374    49/29107 D06 chemokine activity                       2919.0, 2920.0, 3576.0, 3627.0, 6347.0, 6351.0, 6373.0 
GO:0019901 MF 3.47e-06  20/374   469/29107 D05 protein kinase binding                   388.0, 389.0, 1026.0, 2268.0, 3091.0, 3315.0, 3601.0, 5606.0, 5971.0, 6464.0, 6774.0, 7538.0, 11213.0, 23645.0, 54206.0, 64127.0, 79155.0, 150094.0, 197259.0, 644815.0 
GO:0001618 MF 6.07e-06   8/374    76/29107 D03 virus receptor activity                  1969.0, 3383.0, 3678.0, 3690.0, 3949.0, 5359.0, 8692.0, 50848.0 
GO:0038023 MF 1.94e-05  12/374   210/29107 D02 signaling receptor activity              958.0, 3383.0, 4982.0, 5329.0, 7056.0, 7097.0, 8797.0, 8809.0, 11025.0, 22918.0, 54210.0, 56833.0 
GO:0070051 MF 2.06e-05   3/374     5/29107 D03 fibrinogen binding                       1003.0, 3690.0, 7057.0 
GO:0045569 MF 2.06e-05   3/374     5/29107 D03 TRAIL binding                            8793.0, 8794.0, 8797.0 
GO:0004896 MF 2.62e-05   6/374    46/29107 D04 cytokine receptor activity               960.0, 3575.0, 3601.0, 9173.0, 9180.0, 50615.0 
GO:0005161 MF 3.27e-05   4/374    15/29107 D05 platelet-derived growth factor receptor binding 2081.0, 3554.0, 3678.0, 3690.0 
GO:0000981 MF 4.32e-05  34/374  1241/29107 D03 DNA-binding transcription factor activity, RNA polymerase II-specific 467.0, 861.0, 864.0, 1051.0, 1052.0, 1316.0, 1649.0, 2078.0, 2120.0, 2294.0, 2353.0, 2355.0, 3091.0, 3142.0, 3659.0, 3665.0, 3726.0, 4609.0, 4783.0, 4791.0, 5966.0, 5971.0, 6672.0, 6774.0, 7004.0, 7005.0, 7050.0, 7494.0, 9314.0, 23764.0, 57822.0, 64651.0, 84913.0, 169792.0 
GO:0050700 MF 4.32e-05   4/374    16/29107 D04 CARD domain binding                      837.0, 10392.0, 64127.0, 114769.0 
GO:0061809 MF 4.32e-05   4/374    16/29107 D06 NAD+ nucleotidase, cyclic ADP-ribose generating 3554.0, 7097.0, 8809.0, 9173.0 
GO:0050135 MF 4.32e-05   4/374    16/29107 D05 NAD(P)+ nucleosidase activity            3554.0, 7097.0, 8809.0, 9173.0 
GO:0008134 MF 4.40e-05  11/374   193/29107 D03 transcription factor binding             1649.0, 2353.0, 3091.0, 3428.0, 3726.0, 4609.0, 4792.0, 5292.0, 6774.0, 8797.0, 10865.0 
GO:0071889 MF 5.16e-05   5/374    32/29107 D03 14-3-3 protein binding                   677.0, 3134.0, 7538.0, 54541.0, 150094.0 
GO:0002020 MF 5.67e-05   8/374   103/29107 D04 protease binding                         302.0, 3554.0, 3690.0, 3949.0, 5054.0, 7128.0, 8797.0, 54507.0 
GO:0045296 MF 6.54e-05  14/374   315/29107 D04 cadherin binding                         1003.0, 1192.0, 1969.0, 3337.0, 6520.0, 7408.0, 8407.0, 9052.0, 9531.0, 26136.0, 30844.0, 50848.0, 56829.0, 114990.0 
GO:0004908 MF 7.09e-05   3/374     7/29107 D05 interleukin-1 receptor activity          3554.0, 8809.0, 9173.0 
GO:0098641 MF 7.12e-05   4/374    18/29107 D06 cadherin binding involved in cell-cell adhesion 301.0, 302.0, 6282.0, 9124.0 
GO:0005201 MF 7.33e-05   9/374   137/29107 D02 extracellular matrix structural constituent 165.0, 176.0, 1116.0, 3491.0, 4052.0, 4148.0, 7057.0, 7980.0, 11117.0 
GO:0019899 MF 9.84e-05  15/374   369/29107 D03 enzyme binding                           958.0, 2081.0, 2633.0, 3091.0, 3162.0, 3310.0, 3690.0, 4792.0, 5329.0, 5359.0, 5743.0, 7538.0, 8692.0, 51196.0, 64127.0 
GO:0000287 MF 1.42e-04  11/374   220/29107 D05 magnesium ion binding                    1326.0, 2081.0, 2669.0, 5359.0, 7465.0, 8877.0, 9064.0, 10797.0, 11213.0, 150094.0, 102724428.0 
GO:0005540 MF 1.63e-04   4/374    22/29107 D04 hyaluronic acid binding                  176.0, 960.0, 8692.0, 145864.0 
GO:0002060 MF 1.65e-04   2/374     2/29107 D04 purine nucleobase binding                4860.0, 5836.0 
GO:0043184 MF 1.67e-04   3/374     9/29107 D06 vascular endothelial growth factor receptor 2 binding 1003.0, 3678.0, 3690.0 
GO:0005381 MF 1.67e-04   3/374     9/29107 D08 iron ion transmembrane transporter activity 6556.0, 23516.0, 51312.0 
GO:0005524 MF 1.81e-04  36/374  1458/29107 D08 ATP binding                              861.0, 864.0, 1017.0, 1263.0, 1326.0, 1969.0, 1973.0, 2081.0, 2242.0, 2268.0, 2321.0, 3101.0, 3310.0, 3985.0, 5209.0, 5292.0, 5606.0, 5836.0, 6890.0, 7465.0, 8737.0, 8877.0, 9064.0, 9261.0, 10392.0, 11213.0, 30844.0, 51703.0, 64005.0, 64080.0, 64127.0, 80271.0, 85441.0, 150094.0, 197259.0, 102724428.0 
GO:0017134 MF 1.96e-04   4/374    23/29107 D04 fibroblast growth factor binding         3690.0, 7049.0, 7057.0, 53834.0 
GO:0050786 MF 2.36e-04   3/374    10/29107 D04 RAGE receptor binding                    2357.0, 6279.0, 6280.0 
GO:0019900 MF 2.78e-04   7/374    98/29107 D04 kinase binding                           1051.0, 1647.0, 5187.0, 6672.0, 7128.0, 90007.0, 114769.0 
GO:0008201 MF 3.13e-04   9/374   166/29107 D04 heparin binding                          3491.0, 3627.0, 6373.0, 7049.0, 7057.0, 9510.0, 11167.0, 53834.0, 83716.0 
GO:0000977 MF 3.82e-04  13/374   330/29107 D08 RNA polymerase II transcription regulatory region sequence-specific DNA binding 165.0, 467.0, 861.0, 864.0, 1051.0, 2120.0, 2294.0, 2355.0, 3091.0, 4783.0, 7494.0, 8531.0, 54897.0 
GO:0001968 MF 4.30e-04   4/374    28/29107 D03 fibronectin binding                      3486.0, 3690.0, 7057.0, 10272.0 
GO:0000976 MF 4.65e-04  10/374   213/29107 D07 transcription cis-regulatory region binding 467.0, 861.0, 1051.0, 1649.0, 2353.0, 3659.0, 5187.0, 6774.0, 9314.0, 10865.0 
GO:0046979 MF 4.90e-04   2/374     3/29107 D04 TAP2 binding                             3134.0, 6890.0 
GO:0005178 MF 5.19e-04   8/374   142/29107 D04 integrin binding                         1903.0, 3383.0, 3384.0, 3491.0, 3553.0, 3690.0, 7057.0, 50848.0 
```
