## Supplementary material for "Transcriptional and genetic sex differences for schizophrenia across the dorsolateral prefrontal cortex, hippocampus, and caudate nucleus": Data S4: GO_analysis_module_lightcyan.txt

```
GO:0045087 BP 5.20e-34  54/398   461/29107 D06 innate immune response                   558.0, 684.0, 712.0, 713.0, 714.0, 717.0, 1436.0, 1524.0, 1535.0, 2207.0, 2209.0, 3055.0, 3663.0, 3684.0, 4064.0, 4067.0, 4600.0, 4671.0, 4688.0, 5294.0, 6039.0, 6850.0, 7096.0, 7098.0, 7100.0, 8635.0, 8832.0, 9450.0, 10333.0, 10346.0, 10475.0, 11027.0, 23547.0, 23643.0, 27350.0, 29108.0, 51296.0, 54625.0, 58484.0, 60489.0, 79626.0, 81622.0, 81793.0, 84868.0, 89790.0, 113277.0, 114548.0, 115004.0, 122618.0, 151636.0, 200316.0, 219972.0, 340205.0, 653361.0 
GO:0006954 BP 2.73e-28  45/398   387/29107 D04 inflammatory response                    140.0, 199.0, 558.0, 718.0, 719.0, 1230.0, 1234.0, 1240.0, 1436.0, 1524.0, 1535.0, 2350.0, 3055.0, 3552.0, 3606.0, 3663.0, 3683.0, 3689.0, 3965.0, 4064.0, 4065.0, 4261.0, 4671.0, 4973.0, 5294.0, 5724.0, 6348.0, 7040.0, 7096.0, 7098.0, 7100.0, 9450.0, 10312.0, 10333.0, 23643.0, 29108.0, 29760.0, 57413.0, 58484.0, 64581.0, 81793.0, 84695.0, 84868.0, 114548.0, 122618.0 
GO:0006955 BP 9.70e-24  36/398   291/29107 D02 immune response                          714.0, 718.0, 920.0, 942.0, 1075.0, 1230.0, 1234.0, 1240.0, 1520.0, 1524.0, 1880.0, 2209.0, 2214.0, 2533.0, 3113.0, 3117.0, 3122.0, 3123.0, 3394.0, 3552.0, 3937.0, 4065.0, 4261.0, 5724.0, 6693.0, 7096.0, 7409.0, 7940.0, 8477.0, 10261.0, 10333.0, 10346.0, 57817.0, 80380.0, 81793.0, 126259.0 
GO:0002181 BP 3.14e-22  22/398    85/29107 D08 cytoplasmic translation                  3921.0, 4736.0, 6124.0, 6130.0, 6136.0, 6137.0, 6141.0, 6147.0, 6155.0, 6156.0, 6159.0, 6161.0, 6168.0, 6171.0, 6201.0, 6205.0, 6208.0, 6223.0, 6232.0, 9349.0, 11224.0, 25873.0 
GO:0002250 BP 5.26e-22  29/398   189/29107 D03 adaptive immune response                 920.0, 942.0, 1512.0, 1520.0, 1524.0, 1880.0, 3108.0, 3109.0, 3111.0, 3113.0, 3115.0, 3117.0, 3122.0, 3903.0, 4067.0, 5294.0, 6494.0, 6850.0, 7462.0, 8832.0, 10859.0, 11006.0, 11024.0, 11119.0, 80380.0, 81622.0, 84868.0, 89790.0, 115650.0 
GO:0032760 BP 1.19e-17  20/398   103/29107 D09 positive regulation of tumor necrosis factor production 1535.0, 3552.0, 3965.0, 4938.0, 5336.0, 5724.0, 5788.0, 6348.0, 6693.0, 6850.0, 7096.0, 7098.0, 7305.0, 8832.0, 11027.0, 23643.0, 29108.0, 64581.0, 84868.0, 113277.0 
GO:0007165 BP 1.60e-16  54/398  1075/29107 D04 signal transduction                      140.0, 558.0, 718.0, 834.0, 920.0, 944.0, 945.0, 963.0, 1436.0, 1439.0, 1441.0, 1796.0, 2004.0, 2209.0, 3123.0, 3586.0, 3635.0, 3683.0, 4067.0, 5023.0, 5025.0, 5880.0, 6494.0, 6693.0, 7046.0, 7096.0, 7098.0, 7305.0, 9535.0, 9938.0, 10333.0, 10859.0, 11027.0, 11035.0, 27071.0, 27181.0, 27306.0, 29108.0, 51816.0, 54360.0, 54518.0, 55843.0, 57010.0, 57413.0, 58191.0, 64333.0, 64926.0, 79890.0, 83478.0, 112616.0, 114548.0, 117289.0, 148932.0, 201176.0 
GO:0032755 BP 5.44e-16  18/398    93/29107 D08 positive regulation of interleukin-6 production 199.0, 972.0, 1535.0, 3552.0, 3570.0, 3965.0, 5336.0, 5724.0, 6850.0, 7096.0, 7098.0, 7305.0, 10333.0, 11027.0, 29108.0, 64581.0, 113277.0, 388325.0 
GO:0006412 BP 3.89e-15  23/398   195/29107 D07 translation                              3921.0, 4736.0, 6124.0, 6130.0, 6136.0, 6137.0, 6141.0, 6147.0, 6155.0, 6156.0, 6159.0, 6161.0, 6168.0, 6171.0, 6181.0, 6201.0, 6205.0, 6208.0, 6223.0, 6232.0, 9349.0, 11224.0, 25873.0 
GO:0019886 BP 1.18e-13  11/398    30/29107 D05 antigen processing and presentation of exogenous peptide antigen via MHC class II 972.0, 1520.0, 2207.0, 3108.0, 3109.0, 3111.0, 3113.0, 3115.0, 3117.0, 3122.0, 3123.0 
GO:0002381 BP 3.37e-13   9/398    17/29107 D07 immunoglobulin production involved in immunoglobulin-mediated immune response 3108.0, 3109.0, 3111.0, 3113.0, 3115.0, 3117.0, 3122.0, 3123.0, 202309.0 
GO:0032731 BP 2.18e-12  13/398    62/29107 D09 positive regulation of interleukin-1 beta production 834.0, 841.0, 3965.0, 4332.0, 6348.0, 7305.0, 10333.0, 11027.0, 29108.0, 58484.0, 64581.0, 113277.0, 114548.0 
GO:0050870 BP 1.01e-11  10/398    32/29107 D08 positive regulation of T cell activation 920.0, 3108.0, 3109.0, 3111.0, 3113.0, 3115.0, 3117.0, 3122.0, 3123.0, 29108.0 
GO:0002503 BP 1.33e-11   8/398    16/29107 D08 peptide antigen assembly with MHC class II protein complex 3108.0, 3109.0, 3111.0, 3113.0, 3115.0, 3117.0, 3122.0, 3123.0 
GO:0050853 BP 9.12e-11  10/398    39/29107 D10 B cell receptor signaling pathway        3071.0, 4067.0, 4332.0, 5336.0, 5777.0, 5788.0, 6850.0, 7462.0, 29760.0, 89857.0 
GO:0071222 BP 1.83e-10  17/398   168/29107 D06 cellular response to lipopolysaccharide  558.0, 834.0, 942.0, 1234.0, 1524.0, 3394.0, 3552.0, 3586.0, 4064.0, 4360.0, 10859.0, 23643.0, 29108.0, 57817.0, 80380.0, 84868.0, 114548.0 
GO:0032689 BP 2.03e-10  10/398    42/29107 D08 negative regulation of interferon-gamma production 558.0, 3123.0, 3586.0, 3965.0, 7805.0, 10859.0, 11006.0, 64115.0, 80380.0, 84868.0 
GO:0032729 BP 2.66e-10  12/398    72/29107 D08 positive regulation of interferon-gamma production 3113.0, 3115.0, 3394.0, 3606.0, 3965.0, 7098.0, 10148.0, 10859.0, 11119.0, 29108.0, 64581.0, 84868.0 
GO:0042102 BP 4.23e-10  11/398    59/29107 D09 positive regulation of T cell proliferation 199.0, 942.0, 3071.0, 3109.0, 3113.0, 3115.0, 5788.0, 80380.0, 84433.0, 84868.0, 115650.0 
GO:0051607 BP 5.49e-10  18/398   205/29107 D07 defense response to virus                684.0, 3663.0, 3687.0, 4600.0, 4938.0, 5788.0, 6039.0, 7098.0, 10346.0, 10859.0, 11035.0, 27350.0, 29108.0, 60489.0, 81622.0, 115004.0, 151636.0, 200316.0 
GO:0031663 BP 1.04e-09   9/398    36/29107 D06 lipopolysaccharide-mediated signaling pathway 3055.0, 3606.0, 4067.0, 5336.0, 5724.0, 6348.0, 6688.0, 7040.0, 23643.0 
GO:0019221 BP 1.19e-09  15/398   142/29107 D06 cytokine-mediated signaling pathway      1050.0, 1230.0, 1436.0, 1441.0, 3055.0, 3552.0, 3570.0, 3587.0, 3663.0, 5777.0, 10148.0, 10859.0, 11024.0, 11027.0, 23547.0 
GO:0006911 BP 1.44e-09   8/398    26/29107 D07 phagocytosis, engulfment                 199.0, 2209.0, 3684.0, 3689.0, 4481.0, 9938.0, 51411.0, 54209.0 
GO:0006968 BP 2.36e-09  10/398    53/29107 D04 cellular defense response                1234.0, 1524.0, 4332.0, 4688.0, 6693.0, 7305.0, 10312.0, 10871.0, 23643.0, 653361.0 
GO:0050850 BP 2.37e-09   7/398    18/29107 D08 positive regulation of calcium-mediated signaling 920.0, 5025.0, 5336.0, 6348.0, 6850.0, 54209.0, 64581.0 
GO:0007166 BP 2.45e-09  18/398   225/29107 D05 cell surface receptor signaling pathway  154.0, 920.0, 942.0, 1230.0, 1234.0, 1796.0, 2209.0, 2214.0, 5788.0, 6693.0, 10261.0, 11024.0, 23643.0, 27180.0, 29121.0, 80380.0, 221188.0, 284021.0 
GO:0001774 BP 2.79e-09   8/398    28/29107 D06 microglial cell activation               199.0, 712.0, 3684.0, 3689.0, 7096.0, 7098.0, 10333.0, 54209.0 
GO:0042130 BP 3.63e-09   9/398    41/29107 D09 negative regulation of T cell proliferation 942.0, 3123.0, 3586.0, 5777.0, 6693.0, 10859.0, 11006.0, 80380.0, 84868.0 
GO:0032735 BP 3.63e-09   9/398    41/29107 D08 positive regulation of interleukin-12 production 3394.0, 3663.0, 3965.0, 5336.0, 6850.0, 7098.0, 7805.0, 64581.0, 388325.0 
GO:0006935 BP 5.37e-09  13/398   113/29107 D03 chemotaxis                               719.0, 1230.0, 1234.0, 1240.0, 1524.0, 1794.0, 3071.0, 3965.0, 5724.0, 6348.0, 6693.0, 58191.0, 112616.0 
GO:0007229 BP 5.57e-09  12/398    93/29107 D06 integrin-mediated signaling pathway      2533.0, 3055.0, 3683.0, 3684.0, 3687.0, 3689.0, 3695.0, 5341.0, 6850.0, 7409.0, 83706.0, 84106.0 
GO:0032930 BP 5.64e-09   7/398    20/29107 D08 positive regulation of superoxide anion generation 1535.0, 3684.0, 3689.0, 6850.0, 7040.0, 7305.0, 64581.0 
GO:0051056 BP 6.67e-09  13/398   115/29107 D07 regulation of small GTPase mediated signal transduction 1794.0, 6494.0, 7409.0, 23526.0, 50619.0, 55843.0, 64333.0, 81704.0, 89846.0, 117289.0, 201176.0, 221472.0, 257106.0 
GO:1904141 BP 9.57e-09   5/398     7/29107 D10 positive regulation of microglial cell migration 1524.0, 5025.0, 6348.0, 54209.0, 64805.0 
GO:0001775 BP 9.96e-09   6/398    13/29107 D02 cell activation                          5336.0, 6348.0, 6850.0, 7096.0, 10333.0, 64581.0 
GO:0051897 BP 1.12e-08  13/398   120/29107 D08 positive regulation of protein kinase B signaling 558.0, 1524.0, 3059.0, 3606.0, 5025.0, 5294.0, 6348.0, 7040.0, 7046.0, 10855.0, 23533.0, 57091.0, 64805.0 
GO:0030031 BP 1.72e-08   7/398    23/29107 D05 cell projection assembly                 399.0, 822.0, 3071.0, 5880.0, 23191.0, 64098.0, 85477.0 
GO:0042742 BP 2.03e-08  13/398   126/29107 D06 defense response to bacterium            2207.0, 3394.0, 3586.0, 4671.0, 4938.0, 6693.0, 6850.0, 7098.0, 7100.0, 10333.0, 57817.0, 58484.0, 219972.0 
GO:0007155 BP 2.06e-08  25/398   488/29107 D02 cell adhesion                            920.0, 945.0, 953.0, 1230.0, 1441.0, 1524.0, 2350.0, 3055.0, 3683.0, 3684.0, 3687.0, 3689.0, 3695.0, 3921.0, 5239.0, 6404.0, 10232.0, 11314.0, 22915.0, 27180.0, 27181.0, 57091.0, 89790.0, 114132.0, 100049587.0 
GO:0051092 BP 2.51e-08  14/398   152/29107 D12 positive regulation of NF-kappaB transcription factor activity 1524.0, 3606.0, 3965.0, 5336.0, 7098.0, 10333.0, 10346.0, 10475.0, 11035.0, 29108.0, 58484.0, 64581.0, 84433.0, 114548.0 
GO:0034138 BP 2.52e-08   5/398     8/29107 D08 toll-like receptor 3 signaling pathway   4938.0, 7098.0, 81622.0, 84868.0, 388325.0 
GO:0150062 BP 3.44e-08   4/398     4/29107 D07 complement-mediated synapse pruning      712.0, 718.0, 3684.0, 54209.0 
GO:0043123 BP 4.76e-08  15/398   186/29107 D08 positive regulation of I-kappaB kinase/NF-kappaB signaling 684.0, 834.0, 841.0, 843.0, 920.0, 972.0, 3123.0, 3965.0, 7098.0, 10333.0, 10346.0, 10475.0, 64581.0, 84433.0, 113277.0 
GO:0031295 BP 4.84e-08   8/398    39/29107 D09 T cell costimulation                     942.0, 4067.0, 5777.0, 7409.0, 80380.0, 84433.0, 115650.0, 126259.0 
GO:0032720 BP 8.73e-08  10/398    76/29107 D09 negative regulation of tumor necrosis factor production 558.0, 945.0, 3586.0, 3965.0, 5777.0, 10859.0, 23547.0, 54209.0, 64115.0, 84868.0 
GO:0032722 BP 8.96e-08   8/398    42/29107 D08 positive regulation of chemokine production 199.0, 972.0, 1436.0, 3570.0, 3606.0, 7098.0, 29108.0, 84868.0 
GO:0030889 BP 1.02e-07   6/398    18/29107 D09 negative regulation of B cell proliferation 3586.0, 3635.0, 4067.0, 4332.0, 7305.0, 11314.0 
GO:0032757 BP 1.63e-07   9/398    62/29107 D08 positive regulation of interleukin-8 production 972.0, 3965.0, 6850.0, 7096.0, 7098.0, 7100.0, 11027.0, 29108.0, 64581.0 
GO:0034154 BP 1.70e-07   4/398     5/29107 D08 toll-like receptor 7 signaling pathway   81622.0, 84868.0, 118788.0, 388325.0 
GO:0010628 BP 1.87e-07  23/398   472/29107 D06 positive regulation of gene expression   972.0, 1050.0, 1512.0, 3552.0, 3687.0, 3965.0, 4094.0, 5336.0, 6201.0, 6348.0, 6688.0, 7040.0, 7046.0, 7098.0, 7305.0, 9349.0, 10333.0, 10859.0, 29760.0, 54209.0, 64115.0, 64581.0, 338773.0 
GO:0046598 BP 2.01e-07   5/398    11/29107 D06 positive regulation of viral entry into host cell 920.0, 972.0, 3123.0, 3965.0, 10475.0 
GO:0002224 BP 2.07e-07   6/398    20/29107 D07 toll-like receptor signaling pathway     1520.0, 5336.0, 7096.0, 7100.0, 10333.0, 81793.0 
GO:0007169 BP 2.25e-07  12/398   129/29107 D07 transmembrane receptor protein tyrosine kinase signaling pathway 558.0, 920.0, 1436.0, 1796.0, 3055.0, 3937.0, 4067.0, 6850.0, 10019.0, 29760.0, 57091.0, 115727.0 
GO:0048678 BP 2.67e-07   7/398    33/29107 D04 response to axon injury                  199.0, 4067.0, 5025.0, 5336.0, 7305.0, 54209.0, 64805.0 
GO:0070374 BP 2.98e-07  15/398   214/29107 D09 positive regulation of ERK1 and ERK2 cascade 920.0, 972.0, 1230.0, 1436.0, 1880.0, 3123.0, 3965.0, 5031.0, 5788.0, 6348.0, 7040.0, 29108.0, 54209.0, 84868.0, 388325.0 
GO:0071407 BP 3.15e-07   8/398    49/29107 D05 cellular response to organic cyclic compound 841.0, 1050.0, 1535.0, 3606.0, 4481.0, 6348.0, 7040.0, 53829.0 
GO:0032743 BP 3.32e-07   7/398    34/29107 D08 positive regulation of interleukin-2 production 920.0, 942.0, 3552.0, 5336.0, 5788.0, 64581.0, 84433.0 
GO:0030225 BP 3.90e-07   6/398    22/29107 D06 macrophage differentiation               841.0, 920.0, 1050.0, 1436.0, 3123.0, 6688.0 
GO:0050731 BP 4.42e-07  10/398    90/29107 D10 positive regulation of peptidyl-tyrosine phosphorylation 920.0, 972.0, 3059.0, 3570.0, 5336.0, 5788.0, 6850.0, 7040.0, 54209.0, 64581.0 
GO:0038095 BP 5.22e-07   6/398    23/29107 D08 Fc-epsilon receptor signaling pathway    2207.0, 4067.0, 5336.0, 6850.0, 7409.0, 23547.0 
GO:0002862 BP 5.22e-07   6/398    23/29107 D08 negative regulation of inflammatory response to antigenic stimulus 3055.0, 3123.0, 4067.0, 6850.0, 54209.0, 79651.0 
GO:0045730 BP 5.48e-07   5/398    13/29107 D02 respiratory burst                        1535.0, 4688.0, 4689.0, 653361.0, 654817.0 
GO:0097028 BP 8.43e-07   5/398    14/29107 D06 dendritic cell differentiation           558.0, 3394.0, 4067.0, 10859.0, 54209.0 
GO:0032753 BP 8.95e-07   6/398    25/29107 D08 positive regulation of interleukin-4 production 942.0, 2207.0, 3965.0, 6850.0, 84868.0, 114548.0 
GO:0008360 BP 1.07e-06  12/398   149/29107 D06 regulation of cell shape                 399.0, 1436.0, 3055.0, 3689.0, 5880.0, 6348.0, 7940.0, 23191.0, 55843.0, 89846.0, 91010.0, 221472.0 
GO:0034142 BP 1.25e-06   5/398    15/29107 D08 toll-like receptor 4 signaling pathway   4067.0, 4938.0, 23643.0, 118788.0, 388325.0 
GO:0050829 BP 1.67e-06   9/398    81/29107 D07 defense response to Gram-negative bacterium 834.0, 920.0, 3570.0, 6039.0, 6156.0, 6223.0, 29108.0, 54209.0, 219972.0 
GO:0006959 BP 1.78e-06   8/398    61/29107 D03 humoral immune response                  240.0, 1880.0, 3123.0, 5699.0, 6480.0, 10148.0, 29760.0, 54209.0 
GO:0071639 BP 1.80e-06   5/398    16/29107 D09 positive regulation of monocyte chemotactic protein-1 production 3965.0, 4938.0, 6850.0, 8832.0, 64581.0 
GO:0007159 BP 1.84e-06   6/398    28/29107 D04 leukocyte cell-cell adhesion             3683.0, 3689.0, 4973.0, 5788.0, 6850.0, 83706.0 
GO:0009611 BP 2.29e-06   8/398    63/29107 D03 response to wounding                     140.0, 678.0, 1230.0, 1524.0, 3087.0, 7040.0, 10894.0, 57413.0 
GO:0031666 BP 2.31e-06   4/398     8/29107 D07 positive regulation of lipopolysaccharide-mediated signaling pathway 4064.0, 9450.0, 23643.0, 388325.0 
GO:0098883 BP 2.31e-06   4/398     8/29107 D06 synapse pruning                          712.0, 713.0, 714.0, 1524.0 
GO:0002283 BP 2.31e-06   4/398     8/29107 D07 neutrophil activation involved in immune response 2207.0, 6850.0, 7305.0, 11027.0 
GO:0150064 BP 2.54e-06   3/398     3/29107 D04 vertebrate eye-specific patterning       712.0, 718.0, 3684.0 
GO:0030316 BP 2.83e-06   6/398    30/29107 D06 osteoclast differentiation               1436.0, 1880.0, 7305.0, 10312.0, 54209.0, 126014.0 
GO:0030218 BP 3.33e-06   7/398    47/29107 D05 erythrocyte differentiation              3059.0, 4067.0, 6208.0, 6223.0, 6688.0, 6886.0, 10320.0 
GO:0050921 BP 3.45e-06   5/398    18/29107 D06 positive regulation of chemotaxis        199.0, 7040.0, 54209.0, 56670.0, 64805.0 
GO:0002223 BP 3.45e-06   5/398    18/29107 D11 stimulatory C-type lectin receptor signaling pathway 4067.0, 5336.0, 6850.0, 7305.0, 64581.0 
GO:0002230 BP 3.47e-06   6/398    31/29107 D08 positive regulation of defense response to virus by host 10859.0, 29108.0, 60489.0, 115004.0, 151636.0, 200316.0 
GO:0050852 BP 4.45e-06   9/398    91/29107 D10 T cell receptor signaling pathway        2533.0, 3115.0, 3123.0, 3635.0, 3937.0, 5336.0, 5788.0, 11119.0, 84106.0 
GO:0006898 BP 5.13e-06   8/398    70/29107 D06 receptor-mediated endocytosis            154.0, 3684.0, 3689.0, 4360.0, 4481.0, 58191.0, 201176.0, 283420.0 
GO:0043032 BP 6.10e-06   5/398    20/29107 D07 positive regulation of macrophage activation 1050.0, 3586.0, 10333.0, 57817.0, 84868.0 
GO:0046718 BP 7.56e-06   9/398    97/29107 D06 viral entry into host cell               558.0, 920.0, 942.0, 1234.0, 3695.0, 3921.0, 4360.0, 6404.0, 6510.0 
GO:0030335 BP 7.72e-06  14/398   244/29107 D07 positive regulation of cell migration    199.0, 1230.0, 1436.0, 1512.0, 3687.0, 4067.0, 6348.0, 7040.0, 7046.0, 57091.0, 58191.0, 64115.0, 64581.0, 83706.0 
GO:0070269 BP 7.92e-06   5/398    21/29107 D04 pyroptosis                               834.0, 841.0, 4671.0, 54209.0, 58484.0 
GO:0030183 BP 8.64e-06   8/398    75/29107 D07 B cell differentiation                   3087.0, 3586.0, 4066.0, 5336.0, 5788.0, 10312.0, 29760.0, 84433.0 
GO:0002774 BP 1.00e-05   3/398     4/29107 D08 Fc receptor mediated inhibitory signaling pathway 4067.0, 10859.0, 11006.0 
GO:0002291 BP 1.00e-05   3/398     4/29107 D07 T cell activation via T cell receptor contact with antigen bound to MHC molecule on antigen presenting cell 3683.0, 10875.0, 54518.0 
GO:0002316 BP 1.00e-05   3/398     4/29107 D10 follicular B cell differentiation        3394.0, 5336.0, 6688.0 
GO:0038156 BP 1.00e-05   3/398     4/29107 D07 interleukin-3-mediated signaling pathway 1439.0, 2207.0, 6850.0 
GO:0071226 BP 1.00e-05   3/398     4/29107 D05 cellular response to molecule of fungal origin 6850.0, 64581.0, 388325.0 
GO:1904151 BP 1.00e-05   3/398     4/29107 D08 positive regulation of microglial cell mediated cytotoxicity 3684.0, 6688.0, 7305.0 
GO:0002282 BP 1.00e-05   3/398     4/29107 D07 microglial cell activation involved in immune response 1524.0, 7305.0, 54209.0 
GO:0043315 BP 1.00e-05   3/398     4/29107 D11 positive regulation of neutrophil degranulation 3684.0, 3689.0, 5724.0 
GO:0042554 BP 1.01e-05   5/398    22/29107 D05 superoxide anion generation              1535.0, 4688.0, 4689.0, 653361.0, 654817.0 
GO:0032693 BP 1.01e-05   5/398    22/29107 D08 negative regulation of interleukin-10 production 7305.0, 10859.0, 11006.0, 64115.0, 80380.0 
GO:0070723 BP 1.05e-05   4/398    11/29107 D06 response to cholesterol                  1234.0, 6348.0, 7040.0, 7046.0 
GO:0097190 BP 1.10e-05   7/398    56/29107 D05 apoptotic signaling pathway              834.0, 841.0, 843.0, 3684.0, 5025.0, 7305.0, 11035.0 
GO:0030593 BP 1.16e-05   8/398    78/29107 D09 neutrophil chemotaxis                    1441.0, 2207.0, 3071.0, 3689.0, 5294.0, 6348.0, 6850.0, 7409.0 
GO:0030168 BP 1.24e-05   7/398    57/29107 D03 platelet activation                      558.0, 5023.0, 5336.0, 6850.0, 7409.0, 64805.0, 340205.0 
GO:0019722 BP 1.27e-05   8/398    79/29107 D07 calcium-mediated signaling               1230.0, 1234.0, 1524.0, 5025.0, 5336.0, 6348.0, 7462.0, 64805.0 
GO:0060907 BP 1.56e-05   4/398    12/29107 D10 positive regulation of macrophage cytokine production 972.0, 5336.0, 7805.0, 10859.0 
GO:0060100 BP 1.56e-05   4/398    12/29107 D08 positive regulation of phagocytosis, engulfment 718.0, 3071.0, 5336.0, 54209.0 
GO:0019882 BP 1.60e-05   5/398    24/29107 D02 antigen processing and presentation      972.0, 1512.0, 1520.0, 10981.0, 57705.0 
GO:0034341 BP 1.60e-05   5/398    24/29107 D05 response to interferon-gamma             684.0, 972.0, 4261.0, 8942.0, 58191.0 
GO:0043087 BP 1.84e-05   8/398    83/29107 D05 regulation of GTPase activity            7409.0, 29108.0, 55843.0, 64333.0, 64926.0, 89846.0, 201176.0, 221472.0 
GO:0032733 BP 1.89e-05   6/398    41/29107 D08 positive regulation of interleukin-10 production 3965.0, 5336.0, 6850.0, 29108.0, 54209.0, 64581.0 
GO:0001934 BP 2.10e-05  12/398   199/29107 D09 positive regulation of protein phosphorylation 199.0, 718.0, 920.0, 972.0, 1436.0, 3123.0, 4067.0, 7040.0, 11200.0, 54209.0, 148932.0, 338773.0 
GO:0030890 BP 2.18e-05   6/398    42/29107 D09 positive regulation of B cell proliferation 972.0, 1880.0, 3071.0, 5788.0, 84433.0, 115650.0 
GO:0006909 BP 2.18e-05   7/398    62/29107 D05 phagocytosis                             558.0, 3394.0, 3683.0, 4688.0, 4689.0, 5031.0, 122618.0 
GO:0097242 BP 2.23e-05   4/398    13/29107 D02 amyloid-beta clearance                   718.0, 3684.0, 3689.0, 4481.0 
GO:0010818 BP 2.23e-05   4/398    13/29107 D09 T cell chemotaxis                        1880.0, 5294.0, 6348.0, 58191.0 
GO:0033004 BP 2.49e-05   3/398     5/29107 D07 negative regulation of mast cell activation 8832.0, 146722.0, 284021.0 
GO:0071396 BP 2.49e-05   3/398     5/29107 D05 cellular response to lipid               5336.0, 6850.0, 54209.0 
GO:0002732 BP 2.49e-05   3/398     5/29107 D09 positive regulation of dendritic cell cytokine production 5336.0, 64581.0, 388325.0 
GO:0002376 BP 2.86e-05   6/398    44/29107 D01 immune system process                    3394.0, 3663.0, 4973.0, 10871.0, 11314.0, 146722.0 
GO:0031529 BP 3.09e-05   4/398    14/29107 D06 ruffle organization                      1436.0, 5341.0, 10312.0, 23191.0 
GO:0035589 BP 3.09e-05   4/398    14/29107 D07 G protein-coupled purinergic nucleotide receptor signaling pathway 5031.0, 5724.0, 53829.0, 64805.0 
GO:0032715 BP 3.30e-05   7/398    66/29107 D08 negative regulation of interleukin-6 production 3071.0, 3586.0, 3635.0, 5777.0, 8832.0, 11006.0, 84868.0 
GO:0010575 BP 3.54e-05   5/398    28/29107 D08 positive regulation of vascular endothelial growth factor production 718.0, 719.0, 3552.0, 7040.0, 10855.0 
GO:0071346 BP 3.90e-05   8/398    92/29107 D06 cellular response to interferon-gamma    199.0, 834.0, 3113.0, 3394.0, 3965.0, 4360.0, 6348.0, 7098.0 
GO:0016064 BP 4.17e-05   4/398    15/29107 D06 immunoglobulin mediated immune response  972.0, 2207.0, 3635.0, 10312.0 
GO:0002281 BP 4.17e-05   4/398    15/29107 D06 macrophage activation involved in immune response 5336.0, 6850.0, 56670.0, 84868.0 
GO:2000406 BP 4.17e-05   4/398    15/29107 D11 positive regulation of T cell migration  199.0, 6693.0, 29108.0, 81704.0 
GO:0033630 BP 4.17e-05   4/398    15/29107 D06 positive regulation of cell adhesion mediated by integrin 3071.0, 5777.0, 6850.0, 64805.0 
GO:0000028 BP 4.17e-05   4/398    15/29107 D08 ribosomal small subunit assembly         3921.0, 6208.0, 6223.0, 6232.0 
GO:0050766 BP 4.21e-05   6/398    47/29107 D07 positive regulation of phagocytosis      1535.0, 1794.0, 2207.0, 29108.0, 54209.0, 64581.0 
GO:1901224 BP 4.41e-05   7/398    69/29107 D08 positive regulation of NIK/NF-kappaB signaling 942.0, 3606.0, 3965.0, 7098.0, 7805.0, 54209.0, 84868.0 
GO:0007160 BP 4.55e-05   8/398    94/29107 D04 cell-matrix adhesion                     3683.0, 3689.0, 3695.0, 10232.0, 10855.0, 10894.0, 64098.0, 83706.0 
GO:0043305 BP 4.92e-05   3/398     6/29107 D11 negative regulation of mast cell degranulation 3965.0, 8832.0, 11314.0 
GO:2000427 BP 4.92e-05   3/398     6/29107 D08 positive regulation of apoptotic cell clearance 717.0, 718.0, 146722.0 
GO:0032687 BP 4.92e-05   3/398     6/29107 D09 negative regulation of interferon-alpha production 3586.0, 23547.0, 84868.0 
GO:0007202 BP 5.01e-05   5/398    30/29107 D09 activation of phospholipase C activity   942.0, 5031.0, 5330.0, 64805.0, 115727.0 
GO:0045766 BP 5.17e-05  10/398   153/29107 D07 positive regulation of angiogenesis      718.0, 719.0, 1512.0, 1524.0, 3099.0, 3552.0, 3687.0, 7098.0, 126259.0, 146850.0 
GO:0042110 BP 5.36e-05   6/398    49/29107 D05 T cell activation                        841.0, 920.0, 5294.0, 5788.0, 8832.0, 64581.0 
GO:0006952 BP 5.82e-05   7/398    72/29107 D03 defense response                         1441.0, 4600.0, 6039.0, 8832.0, 11024.0, 11027.0, 114548.0 
GO:0031668 BP 7.12e-05   4/398    17/29107 D04 cellular response to extracellular stimulus 199.0, 558.0, 4067.0, 5788.0 
GO:0002407 BP 7.12e-05   4/398    17/29107 D08 dendritic cell chemotaxis                1230.0, 1234.0, 1880.0, 5294.0 
GO:0035855 BP 7.12e-05   4/398    17/29107 D05 megakaryocyte development                2313.0, 5777.0, 6886.0, 10019.0 
GO:0006956 BP 7.12e-05   4/398    17/29107 D07 complement activation                    712.0, 713.0, 717.0, 718.0 
GO:0006919 BP 7.57e-05   7/398    75/29107 D13 activation of cysteine-type endopeptidase activity involved in apoptotic process 841.0, 843.0, 1512.0, 5023.0, 7805.0, 29108.0, 58484.0 
GO:0050776 BP 8.07e-05   5/398    33/29107 D04 regulation of immune response            2209.0, 2214.0, 6693.0, 10870.0, 64115.0 
GO:0045630 BP 8.53e-05   3/398     7/29107 D13 positive regulation of T-helper 2 cell differentiation 942.0, 3606.0, 114548.0 
GO:0045588 BP 8.53e-05   3/398     7/29107 D10 positive regulation of gamma-delta T cell differentiation 3071.0, 5788.0, 6850.0 
GO:0034136 BP 8.53e-05   3/398     7/29107 D09 negative regulation of toll-like receptor 2 signaling pathway 4067.0, 10333.0, 54209.0 
GO:0006958 BP 9.36e-05   5/398    34/29107 D08 complement activation, classical pathway 712.0, 713.0, 714.0, 717.0, 718.0 
GO:0014068 BP 1.05e-04   7/398    79/29107 D08 positive regulation of phosphatidylinositol 3-kinase signaling 3059.0, 3606.0, 5777.0, 10870.0, 54209.0, 118788.0, 653361.0 
GO:0032481 BP 1.13e-04   4/398    19/29107 D08 positive regulation of type I interferon production 3663.0, 5336.0, 6850.0, 115004.0 
GO:0030217 BP 1.24e-04   5/398    36/29107 D07 T cell differentiation                   399.0, 920.0, 5788.0, 7409.0, 10312.0 
GO:0034162 BP 1.35e-04   3/398     8/29107 D08 toll-like receptor 9 signaling pathway   81622.0, 84868.0, 118788.0 
GO:2000249 BP 1.40e-04   4/398    20/29107 D08 regulation of actin cytoskeleton reorganization 397.0, 1436.0, 9535.0, 51225.0 
GO:0050901 BP 1.40e-04   4/398    20/29107 D06 leukocyte tethering or rolling           1524.0, 3695.0, 6404.0, 6693.0 
GO:0002755 BP 1.40e-04   4/398    20/29107 D08 MyD88-dependent toll-like receptor signaling pathway 7096.0, 7100.0, 10333.0, 81793.0 
GO:1901216 BP 1.61e-04   5/398    38/29107 D06 positive regulation of neuron death      712.0, 841.0, 3684.0, 3689.0, 7305.0 
GO:0002244 BP 1.69e-04   6/398    60/29107 D04 hematopoietic progenitor cell differentiation 1436.0, 5341.0, 5777.0, 5788.0, 7040.0, 122618.0 
GO:0048661 BP 1.69e-04   6/398    60/29107 D06 positive regulation of smooth muscle cell proliferation 199.0, 1535.0, 3570.0, 3606.0, 5724.0, 7040.0 
GO:0038096 BP 1.71e-04   4/398    21/29107 D10 Fc-gamma receptor signaling pathway involved in phagocytosis 3055.0, 4067.0, 6850.0, 7409.0 
GO:1904139 BP 1.87e-04   2/398     2/29107 D09 regulation of microglial cell migration  1524.0, 64805.0 
GO:0043313 BP 1.87e-04   2/398     2/29107 D10 regulation of neutrophil degranulation   6850.0, 84106.0 
GO:1902216 BP 1.87e-04   2/398     2/29107 D08 positive regulation of interleukin-4-mediated signaling pathway 54625.0, 146722.0 
GO:1904124 BP 1.87e-04   2/398     2/29107 D08 microglial cell migration                5025.0, 64805.0 
GO:0034125 BP 1.87e-04   2/398     2/29107 D09 negative regulation of MyD88-dependent toll-like receptor signaling pathway 11314.0, 146722.0 
GO:0002588 BP 1.87e-04   2/398     2/29107 D07 positive regulation of antigen processing and presentation of peptide antigen via MHC class II 29108.0, 54209.0 
GO:0002554 BP 1.87e-04   2/398     2/29107 D09 serotonin secretion by platelet          5023.0, 6850.0 
GO:0150102 BP 1.87e-04   2/398     2/29107 D06 negative regulation of monocyte activation 945.0, 11006.0 
GO:0002540 BP 1.87e-04   2/398     2/29107 D04 leukotriene production involved in inflammatory response 240.0, 241.0 
GO:0110090 BP 1.87e-04   2/398     2/29107 D09 positive regulation of hippocampal neuron apoptotic process 3684.0, 7305.0 
GO:1990858 BP 1.87e-04   2/398     2/29107 D04 cellular response to lectin              5336.0, 6850.0 
GO:0032959 BP 1.87e-04   2/398     2/29107 D08 inositol trisphosphate biosynthetic process 5336.0, 5724.0 
GO:1904093 BP 1.87e-04   2/398     2/29107 D07 negative regulation of autophagic cell death 7805.0, 54209.0 
GO:0002491 BP 1.87e-04   2/398     2/29107 D05 antigen processing and presentation of endogenous peptide antigen via MHC class II 3122.0, 3123.0 
GO:0051091 BP 1.89e-04   8/398   115/29107 D11 positive regulation of DNA-binding transcription factor activity 3059.0, 3586.0, 5336.0, 10346.0, 10475.0, 29108.0, 54360.0, 64581.0 
GO:0046641 BP 2.00e-04   3/398     9/29107 D10 positive regulation of alpha-beta T cell proliferation 5788.0, 6850.0, 10148.0 
GO:0042088 BP 2.00e-04   3/398     9/29107 D05 T-helper 1 type immune response          3123.0, 3606.0, 10148.0 
GO:0050764 BP 2.00e-04   3/398     9/29107 D06 regulation of phagocytosis               3055.0, 5788.0, 6850.0 
GO:0001819 BP 2.03e-04   6/398    62/29107 D07 positive regulation of cytokine production 3552.0, 3586.0, 5294.0, 11119.0, 126259.0, 283420.0 
GO:0016601 BP 2.07e-04   4/398    22/29107 D08 Rac protein signal transduction          199.0, 399.0, 5880.0, 23191.0 
GO:0032088 BP 2.08e-04   7/398    88/29107 D12 negative regulation of NF-kappaB transcription factor activity 140.0, 1240.0, 6688.0, 29108.0, 57413.0, 84868.0, 114548.0 
GO:0043410 BP 2.11e-04   9/398   148/29107 D08 positive regulation of MAPK cascade      154.0, 920.0, 972.0, 3123.0, 5336.0, 5788.0, 7046.0, 7805.0, 113277.0 
GO:0031623 BP 2.33e-04   5/398    41/29107 D07 receptor internalization                 2207.0, 3689.0, 6850.0, 10859.0, 11006.0 
GO:0032691 BP 2.62e-04   5/398    42/29107 D09 negative regulation of interleukin-1 beta production 945.0, 1524.0, 11006.0, 54209.0, 114548.0 
GO:0045348 BP 2.84e-04   3/398    10/29107 D07 positive regulation of MHC class II biosynthetic process 3586.0, 4261.0, 113277.0 
GO:0051272 BP 2.84e-04   3/398    10/29107 D05 positive regulation of cellular component movement 4067.0, 6223.0, 7046.0 
GO:1903980 BP 2.84e-04   3/398    10/29107 D09 positive regulation of microglial cell activation 1075.0, 6348.0, 54209.0 
GO:0070383 BP 2.84e-04   3/398    10/29107 D09 DNA cytosine deamination                 27350.0, 60489.0, 200316.0 
GO:0007186 BP 2.84e-04  26/398   880/29107 D05 G protein-coupled receptor signaling pathway 718.0, 719.0, 1234.0, 1240.0, 1524.0, 1880.0, 2793.0, 5294.0, 5330.0, 5724.0, 5777.0, 5880.0, 6001.0, 6348.0, 7409.0, 8477.0, 10287.0, 23533.0, 29933.0, 53829.0, 56670.0, 57121.0, 64407.0, 64805.0, 146850.0, 221188.0 
GO:0050790 BP 2.91e-04  16/398   426/29107 D03 regulation of catalytic activity         241.0, 397.0, 1794.0, 4688.0, 4689.0, 5866.0, 5880.0, 27128.0, 50619.0, 63940.0, 64407.0, 79890.0, 79958.0, 117289.0, 257106.0, 654817.0 
GO:0045671 BP 2.95e-04   4/398    24/29107 D09 negative regulation of osteoclast differentiation 3635.0, 6348.0, 7098.0, 11006.0 
GO:0090023 BP 2.95e-04   4/398    24/29107 D11 positive regulation of neutrophil chemotaxis 719.0, 972.0, 3071.0, 5880.0 
GO:0045071 BP 3.27e-04   5/398    44/29107 D06 negative regulation of viral genome replication 684.0, 4938.0, 27350.0, 60489.0, 200316.0 
GO:0070527 BP 3.27e-04   5/398    44/29107 D05 platelet aggregation                     5294.0, 5341.0, 5777.0, 64805.0, 83706.0 
GO:0050729 BP 3.34e-04   7/398    95/29107 D07 positive regulation of inflammatory response 1050.0, 3606.0, 6348.0, 7098.0, 56670.0, 63940.0, 81793.0 
GO:0042531 BP 3.37e-04   6/398    68/29107 D11 positive regulation of tyrosine phosphorylation of STAT protein 1436.0, 3059.0, 3570.0, 3606.0, 4067.0, 54625.0 
GO:0045060 BP 3.86e-04   3/398    11/29107 D04 negative thymic T cell selection         972.0, 1794.0, 5788.0 
GO:0002357 BP 3.86e-04   3/398    11/29107 D04 defense response to tumor cell           6688.0, 7805.0, 51225.0 
GO:0019370 BP 3.86e-04   3/398    11/29107 D08 leukotriene biosynthetic process         240.0, 241.0, 6850.0 
GO:0045657 BP 3.86e-04   3/398    11/29107 D09 positive regulation of monocyte differentiation 920.0, 972.0, 3123.0 
GO:0045577 BP 3.86e-04   3/398    11/29107 D08 regulation of B cell differentiation     678.0, 5777.0, 84433.0 
GO:1900015 BP 3.86e-04   3/398    11/29107 D07 regulation of cytokine production involved in inflammatory response 240.0, 54209.0, 122618.0 
GO:0045059 BP 3.86e-04   3/398    11/29107 D04 positive thymic T cell selection         972.0, 1794.0, 5788.0 
GO:0051928 BP 4.71e-04   4/398    27/29107 D08 positive regulation of calcium ion transport 1230.0, 5025.0, 6348.0, 11027.0 
GO:0032703 BP 4.71e-04   4/398    27/29107 D08 negative regulation of interleukin-2 production 5788.0, 7805.0, 11006.0, 84868.0 
GO:0035556 BP 4.78e-04  15/398   402/29107 D05 intracellular signal transduction        113.0, 3059.0, 3635.0, 3937.0, 4067.0, 5336.0, 5777.0, 6494.0, 6850.0, 7046.0, 7305.0, 7462.0, 10019.0, 23526.0, 29760.0 
GO:0033674 BP 4.95e-04   6/398    73/29107 D09 positive regulation of kinase activity   558.0, 920.0, 972.0, 1436.0, 3123.0, 54209.0 
GO:0009972 BP 5.09e-04   3/398    12/29107 D11 cytidine deamination                     27350.0, 60489.0, 200316.0 
GO:0016045 BP 5.09e-04   3/398    12/29107 D06 detection of bacterium                   3123.0, 4671.0, 58484.0 
GO:0045579 BP 5.09e-04   3/398    12/29107 D09 positive regulation of B cell differentiation 3071.0, 3635.0, 6850.0 
GO:0016554 BP 5.09e-04   3/398    12/29107 D09 cytidine to uridine editing              27350.0, 60489.0, 200316.0 
GO:0034113 BP 5.44e-04   4/398    28/29107 D04 heterotypic cell-cell adhesion           3687.0, 3689.0, 3695.0, 5788.0 
GO:0002218 BP 5.44e-04   4/398    28/29107 D08 activation of innate immune response     4332.0, 29108.0, 58484.0, 115004.0 
GO:2001190 BP 5.54e-04   2/398     3/29107 D09 positive regulation of T cell activation via T cell receptor contact with antigen bound to MHC molecule on antigen presenting cell 3109.0, 3965.0 
GO:0045622 BP 5.54e-04   2/398     3/29107 D11 regulation of T-helper cell differentiation 3122.0, 3123.0 
GO:0030886 BP 5.54e-04   2/398     3/29107 D07 negative regulation of myeloid dendritic cell activation 3586.0, 84868.0 
GO:0002277 BP 5.54e-04   2/398     3/29107 D06 myeloid dendritic cell activation involved in immune response 1794.0, 29108.0 
GO:0002431 BP 5.54e-04   2/398     3/29107 D09 Fc receptor mediated stimulatory signaling pathway 2207.0, 4067.0 
GO:0002469 BP 5.54e-04   2/398     3/29107 D04 myeloid dendritic cell antigen processing and presentation 3122.0, 3123.0 
GO:1903615 BP 5.54e-04   2/398     3/29107 D11 positive regulation of protein tyrosine phosphatase activity 945.0, 5788.0 
GO:2000363 BP 5.54e-04   2/398     3/29107 D06 positive regulation of prostaglandin-E synthase activity 3684.0, 3689.0 
GO:2001189 BP 5.54e-04   2/398     3/29107 D09 negative regulation of T cell activation via T cell receptor contact with antigen bound to MHC molecule on antigen presenting cell 10859.0, 84868.0 
GO:0032831 BP 5.54e-04   2/398     3/29107 D12 positive regulation of CD4-positive, CD25-positive, alpha-beta regulatory T cell differentiation 3122.0, 3123.0 
GO:0071593 BP 5.54e-04   2/398     3/29107 D06 lymphocyte aggregation                   5880.0, 6793.0 
GO:0045058 BP 5.54e-04   2/398     3/29107 D02 T cell selection                         920.0, 972.0 
GO:0071659 BP 5.54e-04   2/398     3/29107 D09 negative regulation of IP-10 production  4938.0, 11006.0 
GO:0002519 BP 5.54e-04   2/398     3/29107 D03 natural killer cell tolerance induction  3965.0, 84868.0 
GO:1901666 BP 5.54e-04   2/398     3/29107 D06 positive regulation of NAD+ ADP-ribosyltransferase activity 7040.0, 151636.0 
GO:1905114 BP 5.54e-04   2/398     3/29107 D06 cell surface receptor signaling pathway involved in cell-cell signaling 718.0, 3684.0 
GO:0043124 BP 6.53e-04   5/398    51/29107 D08 negative regulation of I-kappaB kinase/NF-kappaB signaling 399.0, 841.0, 11006.0, 29108.0, 54209.0 
GO:0034144 BP 6.55e-04   3/398    13/29107 D09 negative regulation of toll-like receptor 4 signaling pathway 4067.0, 11027.0, 54209.0 
GO:0030595 BP 6.55e-04   3/398    13/29107 D06 leukocyte chemotaxis                     1524.0, 1880.0, 3586.0 
GO:0010803 BP 6.55e-04   3/398    13/29107 D07 regulation of tumor necrosis factor-mediated signaling pathway 841.0, 6850.0, 29108.0 
GO:0008284 BP 6.62e-04  17/398   505/29107 D05 positive regulation of cell population proliferation 199.0, 942.0, 1436.0, 1512.0, 2350.0, 3055.0, 3059.0, 3570.0, 3687.0, 4067.0, 5777.0, 5880.0, 7040.0, 7046.0, 9349.0, 10312.0, 64581.0 
GO:0051603 BP 7.12e-04   4/398    30/29107 D06 proteolysis involved in cellular protein catabolic process 841.0, 1075.0, 1512.0, 1520.0 
GO:0030866 BP 7.12e-04   4/398    30/29107 D07 cortical actin cytoskeleton organization 3071.0, 3936.0, 5341.0, 91010.0 
GO:0043280 BP 7.80e-04   5/398    53/29107 D12 positive regulation of cysteine-type endopeptidase activity involved in apoptotic process 834.0, 6850.0, 29108.0, 64581.0, 114548.0 
GO:0061760 BP 8.26e-04   3/398    14/29107 D07 antifungal innate immune response        1524.0, 5336.0, 64581.0 
GO:0046488 BP 8.26e-04   3/398    14/29107 D07 phosphatidylinositol metabolic process   1436.0, 5330.0, 5341.0 
GO:0030097 BP 8.50e-04   5/398    54/29107 D05 hemopoiesis                              678.0, 1436.0, 3586.0, 6404.0, 6886.0 
GO:0035195 BP 7.10e-04   0/398   557/29107 D10 gene silencing by miRNA                   
GO:0005886 CC 3.55e-39 170/398  4500/29107 D03 plasma membrane                          55.0, 113.0, 140.0, 154.0, 399.0, 558.0, 684.0, 718.0, 719.0, 834.0, 920.0, 942.0, 944.0, 945.0, 953.0, 963.0, 972.0, 1230.0, 1234.0, 1240.0, 1436.0, 1439.0, 1441.0, 1524.0, 1535.0, 1880.0, 2207.0, 2209.0, 2214.0, 2350.0, 2533.0, 2995.0, 3055.0, 3059.0, 3071.0, 3099.0, 3111.0, 3113.0, 3115.0, 3117.0, 3122.0, 3123.0, 3570.0, 3587.0, 3635.0, 3683.0, 3684.0, 3687.0, 3689.0, 3695.0, 3762.0, 3784.0, 3903.0, 3921.0, 3936.0, 4064.0, 4067.0, 4360.0, 4481.0, 4542.0, 4973.0, 5023.0, 5025.0, 5031.0, 5294.0, 5336.0, 5341.0, 5724.0, 5788.0, 5880.0, 6001.0, 6404.0, 6510.0, 6518.0, 6693.0, 6793.0, 6850.0, 7040.0, 7046.0, 7096.0, 7100.0, 7305.0, 7409.0, 7462.0, 8477.0, 8832.0, 9056.0, 10019.0, 10148.0, 10161.0, 10184.0, 10232.0, 10287.0, 10312.0, 10333.0, 10859.0, 10863.0, 10870.0, 10871.0, 10894.0, 11006.0, 11010.0, 11024.0, 11027.0, 11119.0, 11309.0, 11314.0, 23406.0, 23533.0, 23547.0, 23643.0, 27071.0, 27128.0, 27180.0, 27181.0, 29121.0, 29760.0, 29933.0, 50619.0, 51338.0, 51411.0, 53829.0, 54209.0, 54518.0, 54625.0, 54947.0, 55803.0, 55911.0, 56670.0, 57091.0, 57121.0, 57413.0, 58191.0, 63940.0, 64098.0, 64115.0, 64407.0, 64581.0, 64805.0, 79651.0, 79713.0, 79895.0, 80342.0, 80380.0, 81793.0, 84106.0, 84290.0, 84433.0, 85477.0, 89790.0, 91010.0, 113277.0, 114132.0, 115004.0, 115650.0, 115727.0, 115761.0, 118788.0, 124460.0, 126014.0, 126259.0, 146722.0, 146850.0, 202309.0, 203328.0, 284759.0, 338773.0, 340205.0, 653361.0, 100049587.0 
GO:0016020 CC 9.75e-25  94/398  2127/29107 D02 membrane                                 154.0, 241.0, 397.0, 684.0, 951.0, 953.0, 972.0, 1075.0, 1535.0, 1794.0, 2091.0, 2995.0, 3071.0, 3099.0, 3108.0, 3115.0, 3117.0, 3123.0, 3683.0, 3687.0, 3689.0, 3695.0, 3921.0, 4600.0, 4637.0, 4688.0, 4689.0, 4736.0, 4938.0, 4973.0, 5025.0, 5294.0, 5341.0, 5724.0, 5777.0, 5788.0, 5920.0, 6124.0, 6130.0, 6136.0, 6137.0, 6141.0, 6155.0, 6156.0, 6159.0, 6161.0, 6181.0, 6201.0, 6205.0, 6208.0, 6223.0, 6404.0, 6494.0, 6510.0, 6693.0, 7096.0, 7098.0, 9023.0, 9349.0, 10184.0, 10232.0, 10287.0, 10894.0, 10981.0, 11010.0, 11224.0, 11314.0, 23526.0, 23533.0, 25873.0, 29121.0, 29760.0, 50619.0, 51225.0, 54625.0, 55843.0, 55911.0, 57413.0, 58191.0, 64926.0, 79690.0, 80346.0, 81704.0, 81793.0, 83706.0, 84695.0, 112616.0, 115727.0, 116236.0, 118788.0, 146850.0, 201176.0, 388325.0, 653361.0 
GO:0022626 CC 6.16e-22  21/398    76/29107 D06 cytosolic ribosome                       3921.0, 4736.0, 6124.0, 6130.0, 6136.0, 6137.0, 6141.0, 6147.0, 6155.0, 6156.0, 6159.0, 6161.0, 6168.0, 6201.0, 6205.0, 6208.0, 6223.0, 6232.0, 9349.0, 11224.0, 25873.0 
GO:0005887 CC 7.14e-20  68/398  1403/29107 D04 integral component of plasma membrane    113.0, 140.0, 154.0, 558.0, 719.0, 920.0, 944.0, 945.0, 951.0, 953.0, 963.0, 969.0, 1230.0, 1234.0, 1240.0, 1436.0, 1439.0, 1441.0, 1524.0, 1880.0, 2124.0, 2207.0, 2209.0, 2214.0, 2995.0, 3071.0, 3113.0, 3117.0, 3122.0, 3123.0, 4065.0, 4360.0, 4481.0, 4973.0, 5023.0, 5025.0, 5031.0, 5724.0, 5788.0, 6404.0, 6510.0, 6518.0, 6693.0, 7096.0, 7098.0, 7100.0, 7305.0, 7805.0, 8477.0, 8832.0, 9056.0, 10161.0, 10261.0, 10312.0, 10333.0, 10871.0, 10894.0, 11027.0, 11309.0, 23547.0, 27180.0, 29121.0, 54209.0, 57413.0, 81793.0, 147138.0, 221188.0, 284021.0 
GO:0022625 CC 8.75e-19  17/398    56/29107 D05 cytosolic large ribosomal subunit        4736.0, 6124.0, 6130.0, 6136.0, 6137.0, 6141.0, 6147.0, 6155.0, 6156.0, 6159.0, 6161.0, 6168.0, 6171.0, 6181.0, 9349.0, 11224.0, 25873.0 
GO:0009897 CC 2.67e-17  30/398   301/29107 D03 external side of plasma membrane         920.0, 942.0, 945.0, 969.0, 972.0, 1230.0, 1234.0, 1441.0, 1524.0, 2207.0, 2214.0, 3123.0, 3570.0, 3684.0, 3687.0, 3689.0, 3762.0, 4065.0, 4481.0, 5023.0, 5788.0, 6693.0, 8832.0, 10148.0, 10859.0, 11119.0, 29121.0, 64805.0, 80380.0, 115650.0 
GO:0009986 CC 1.72e-15  38/398   579/29107 D02 cell surface                             558.0, 684.0, 718.0, 942.0, 963.0, 972.0, 1234.0, 1436.0, 1524.0, 2207.0, 2350.0, 3108.0, 3113.0, 3115.0, 3122.0, 3123.0, 3683.0, 3684.0, 3687.0, 3689.0, 3695.0, 3784.0, 4360.0, 5788.0, 6693.0, 7040.0, 7046.0, 7305.0, 10232.0, 10870.0, 11006.0, 29121.0, 64581.0, 64805.0, 84868.0, 283420.0, 340205.0, 388512.0 
GO:0005829 CC 2.48e-13 133/398  5294/29107 D02 cytosol                                  55.0, 199.0, 240.0, 241.0, 397.0, 684.0, 834.0, 841.0, 843.0, 1512.0, 1794.0, 1796.0, 2313.0, 2533.0, 3055.0, 3059.0, 3071.0, 3099.0, 3394.0, 3552.0, 3587.0, 3606.0, 3635.0, 3663.0, 3921.0, 3936.0, 3937.0, 3965.0, 4067.0, 4261.0, 4332.0, 4481.0, 4542.0, 4600.0, 4637.0, 4688.0, 4689.0, 4736.0, 4938.0, 5204.0, 5239.0, 5294.0, 5330.0, 5336.0, 5341.0, 5699.0, 5777.0, 5866.0, 5880.0, 5920.0, 6001.0, 6124.0, 6130.0, 6136.0, 6137.0, 6141.0, 6147.0, 6155.0, 6156.0, 6159.0, 6161.0, 6168.0, 6171.0, 6181.0, 6201.0, 6205.0, 6208.0, 6223.0, 6232.0, 6348.0, 6494.0, 6793.0, 6850.0, 7318.0, 7409.0, 7805.0, 8345.0, 8942.0, 9023.0, 9349.0, 10019.0, 10095.0, 10320.0, 10346.0, 10475.0, 10981.0, 11035.0, 11224.0, 23191.0, 23406.0, 23526.0, 23533.0, 25873.0, 27071.0, 27128.0, 27143.0, 27306.0, 29108.0, 29760.0, 50619.0, 54518.0, 54625.0, 54809.0, 55303.0, 55843.0, 57010.0, 58484.0, 60489.0, 64092.0, 64333.0, 64926.0, 79890.0, 79958.0, 80162.0, 81704.0, 84290.0, 84433.0, 89846.0, 91010.0, 114548.0, 115004.0, 115727.0, 117289.0, 118788.0, 146850.0, 151636.0, 155038.0, 201176.0, 221472.0, 257106.0, 340205.0, 474344.0, 653361.0 
GO:0042613 CC 3.37e-13   9/398    17/29107 D05 MHC class II protein complex             972.0, 3108.0, 3109.0, 3111.0, 3113.0, 3115.0, 3117.0, 3122.0, 3123.0 
GO:0070062 CC 2.95e-12  72/398  2169/29107 D06 extracellular exosome                    2.0, 55.0, 397.0, 558.0, 684.0, 717.0, 718.0, 822.0, 942.0, 951.0, 953.0, 963.0, 972.0, 1075.0, 1512.0, 1794.0, 2091.0, 2214.0, 3071.0, 3122.0, 3123.0, 3683.0, 3684.0, 3689.0, 3695.0, 3921.0, 3936.0, 4065.0, 4067.0, 4332.0, 4637.0, 4736.0, 5025.0, 5265.0, 5336.0, 5777.0, 5788.0, 5880.0, 6124.0, 6136.0, 6147.0, 6155.0, 6156.0, 6168.0, 6181.0, 6205.0, 6208.0, 6223.0, 6510.0, 6518.0, 6693.0, 6793.0, 7462.0, 8345.0, 8635.0, 9349.0, 10095.0, 10875.0, 10894.0, 11006.0, 11314.0, 23191.0, 23406.0, 56670.0, 64926.0, 79690.0, 83706.0, 84433.0, 85477.0, 126014.0, 147138.0, 219855.0 
GO:0005925 CC 6.23e-12  28/398   418/29107 D05 focal adhesion                           1535.0, 3055.0, 3689.0, 3695.0, 3936.0, 4736.0, 5239.0, 5788.0, 5880.0, 6124.0, 6130.0, 6136.0, 6141.0, 6155.0, 6156.0, 6168.0, 6181.0, 6201.0, 6205.0, 6208.0, 6223.0, 9349.0, 10095.0, 23191.0, 54518.0, 57091.0, 64098.0, 83478.0 
GO:0070821 CC 1.98e-11  13/398    73/29107 D07 tertiary granule membrane                945.0, 963.0, 1535.0, 2207.0, 3684.0, 3687.0, 3689.0, 3903.0, 4973.0, 5724.0, 11314.0, 79895.0, 100049587.0 
GO:0016021 CC 6.74e-11  95/398  3536/29107 D03 integral component of membrane           55.0, 113.0, 241.0, 684.0, 942.0, 972.0, 1240.0, 3108.0, 3109.0, 3111.0, 3587.0, 3784.0, 3903.0, 4064.0, 4481.0, 5724.0, 5788.0, 5920.0, 6404.0, 6480.0, 6510.0, 6916.0, 7305.0, 7351.0, 7462.0, 7940.0, 9023.0, 10184.0, 10859.0, 10863.0, 10870.0, 11010.0, 11024.0, 11119.0, 11314.0, 27181.0, 29933.0, 51296.0, 51338.0, 53829.0, 54209.0, 54863.0, 54947.0, 55340.0, 56670.0, 57121.0, 58191.0, 58475.0, 64115.0, 64231.0, 64581.0, 64805.0, 79651.0, 79690.0, 79713.0, 79895.0, 80008.0, 80342.0, 80346.0, 80380.0, 81622.0, 84002.0, 84689.0, 84868.0, 89790.0, 90273.0, 112616.0, 113277.0, 114132.0, 115650.0, 122618.0, 126014.0, 126259.0, 126364.0, 128346.0, 146722.0, 162073.0, 170575.0, 201305.0, 201799.0, 202309.0, 203328.0, 219972.0, 221188.0, 255809.0, 283420.0, 283897.0, 284759.0, 338773.0, 340205.0, 348378.0, 388325.0, 388512.0, 653567.0, 100049587.0 
GO:0035579 CC 3.52e-10  13/398    91/29107 D07 specific granule membrane                719.0, 945.0, 963.0, 1535.0, 3683.0, 3684.0, 3689.0, 3903.0, 4973.0, 5023.0, 6518.0, 6793.0, 79895.0 
GO:0005576 CC 5.71e-10  60/398  1854/29107 D02 extracellular region                     2.0, 240.0, 313.0, 712.0, 713.0, 714.0, 717.0, 718.0, 834.0, 1075.0, 1441.0, 1512.0, 1520.0, 1794.0, 2350.0, 3552.0, 3570.0, 3586.0, 3606.0, 4332.0, 4938.0, 4973.0, 5265.0, 5341.0, 5777.0, 6039.0, 6348.0, 6480.0, 7040.0, 8635.0, 9535.0, 10148.0, 10232.0, 10855.0, 10859.0, 10863.0, 10875.0, 11027.0, 22915.0, 23191.0, 23406.0, 23526.0, 23643.0, 29108.0, 51411.0, 51816.0, 54209.0, 54863.0, 57010.0, 57817.0, 58191.0, 64333.0, 80380.0, 83706.0, 84695.0, 89790.0, 114548.0, 116236.0, 126014.0, 219972.0 
GO:0005765 CC 7.47e-09  21/398   331/29107 D07 lysosomal membrane                       55.0, 972.0, 1441.0, 3108.0, 3109.0, 3111.0, 3113.0, 3115.0, 3117.0, 3122.0, 3123.0, 4067.0, 5025.0, 7098.0, 7805.0, 10312.0, 10855.0, 51296.0, 55340.0, 80342.0, 151636.0 
GO:0001772 CC 1.31e-07   8/398    44/29107 D02 immunological synapse                    399.0, 951.0, 963.0, 3122.0, 3123.0, 84433.0, 84868.0, 388325.0 
GO:0042788 CC 2.13e-07   7/398    32/29107 D06 polysomal ribosome                       4736.0, 6130.0, 6141.0, 6156.0, 6161.0, 6171.0, 25873.0 
GO:0045121 CC 2.38e-07  16/398   240/29107 D04 membrane raft                            684.0, 841.0, 920.0, 3635.0, 3784.0, 4067.0, 4973.0, 5023.0, 5788.0, 7046.0, 7096.0, 7462.0, 10287.0, 10333.0, 10855.0, 84433.0 
GO:0030669 CC 4.20e-07   9/398    69/29107 D08 clathrin-coated endocytic vesicle membrane 154.0, 920.0, 972.0, 2209.0, 3113.0, 3115.0, 3117.0, 3122.0, 3123.0 
GO:0030666 CC 5.38e-07   9/398    71/29107 D06 endocytic vesicle membrane               972.0, 1441.0, 3113.0, 3115.0, 3117.0, 3122.0, 3123.0, 4067.0, 4481.0 
GO:0043020 CC 8.43e-07   5/398    14/29107 D04 NADPH oxidase complex                    1535.0, 4688.0, 4689.0, 653361.0, 654817.0 
GO:0071556 CC 1.84e-06   6/398    28/29107 D06 integral component of lumenal side of endoplasmic reticulum membrane 972.0, 3113.0, 3115.0, 3117.0, 3122.0, 3123.0 
GO:0005737 CC 3.93e-06 100/398  4713/29107 D02 cytoplasm                                199.0, 397.0, 399.0, 678.0, 684.0, 822.0, 834.0, 841.0, 843.0, 972.0, 1230.0, 1234.0, 1796.0, 3059.0, 3087.0, 3394.0, 3663.0, 3784.0, 3921.0, 3936.0, 3965.0, 4067.0, 4094.0, 4542.0, 4600.0, 4671.0, 4689.0, 4938.0, 5204.0, 5294.0, 5336.0, 5341.0, 5777.0, 5920.0, 6124.0, 6130.0, 6147.0, 6205.0, 6223.0, 6348.0, 6494.0, 6850.0, 7011.0, 7040.0, 7098.0, 7318.0, 7940.0, 8942.0, 9349.0, 10346.0, 10475.0, 10859.0, 11035.0, 11200.0, 23533.0, 25873.0, 27143.0, 27306.0, 27350.0, 29108.0, 29760.0, 50619.0, 51225.0, 54491.0, 54625.0, 54809.0, 55803.0, 55843.0, 57091.0, 60489.0, 63940.0, 64092.0, 64098.0, 64333.0, 64407.0, 64581.0, 64926.0, 79626.0, 79890.0, 81704.0, 83478.0, 84225.0, 84433.0, 84695.0, 85477.0, 89846.0, 91010.0, 114548.0, 115761.0, 126364.0, 147138.0, 148932.0, 151636.0, 165631.0, 200316.0, 201176.0, 219285.0, 221472.0, 653361.0, 654817.0 
GO:0034774 CC 4.25e-06  10/398   115/29107 D06 secretory granule lumen                  240.0, 718.0, 1512.0, 9535.0, 23191.0, 23406.0, 23526.0, 29108.0, 51411.0, 64333.0 
GO:0044853 CC 5.10e-06   6/398    33/29107 D05 plasma membrane raft                     3684.0, 3689.0, 3937.0, 6404.0, 51338.0, 54209.0 
GO:0005944 CC 1.00e-05   3/398     4/29107 D07 phosphatidylinositol 3-kinase complex, class IB 5294.0, 23533.0, 146850.0 
GO:0030658 CC 1.40e-05   6/398    39/29107 D06 transport vesicle membrane               972.0, 3113.0, 3115.0, 3117.0, 3122.0, 3123.0 
GO:0022627 CC 1.89e-05   6/398    41/29107 D05 cytosolic small ribosomal subunit        3921.0, 6201.0, 6205.0, 6208.0, 6223.0, 6232.0 
GO:0101003 CC 1.96e-05   7/398    61/29107 D07 ficolin-1-rich granule membrane          2207.0, 3071.0, 3687.0, 3689.0, 10312.0, 11314.0, 100049587.0 
GO:0008305 CC 1.98e-05   5/398    25/29107 D05 integrin complex                         3683.0, 3684.0, 3687.0, 3689.0, 3695.0 
GO:0032010 CC 2.49e-05   3/398     5/29107 D09 phagolysosome                            4688.0, 4689.0, 653361.0 
GO:0072557 CC 2.49e-05   3/398     5/29107 D03 IPAF inflammasome complex                834.0, 4671.0, 58484.0 
GO:0005764 CC 3.18e-05  14/398   277/29107 D07 lysosome                                 55.0, 154.0, 1075.0, 1512.0, 1520.0, 3055.0, 3122.0, 3784.0, 6039.0, 7805.0, 8635.0, 10855.0, 81622.0, 151636.0 
GO:0043235 CC 3.40e-05  12/398   209/29107 D02 receptor complex                         154.0, 558.0, 1436.0, 1441.0, 3570.0, 3689.0, 3695.0, 4973.0, 7046.0, 10148.0, 10333.0, 388325.0 
GO:0001726 CC 4.55e-05   8/398    94/29107 D04 ruffle                                   199.0, 822.0, 3936.0, 23191.0, 64092.0, 89846.0, 221472.0, 388325.0 
GO:1904813 CC 5.43e-05   9/398   124/29107 D05 ficolin-1-rich granule lumen             240.0, 1512.0, 1520.0, 4332.0, 5265.0, 9535.0, 10875.0, 23406.0, 51411.0 
GO:0043231 CC 5.49e-05  27/398   846/29107 D04 intracellular membrane-bounded organelle 313.0, 558.0, 1050.0, 1075.0, 1436.0, 1512.0, 1520.0, 3055.0, 3099.0, 3108.0, 3109.0, 3113.0, 4067.0, 4332.0, 4973.0, 5265.0, 8832.0, 10855.0, 27306.0, 51296.0, 54809.0, 55803.0, 79958.0, 80183.0, 91010.0, 202309.0, 257106.0 
GO:0005840 CC 6.74e-05   6/398    51/29107 D05 ribosome                                 6155.0, 6201.0, 6205.0, 6223.0, 6232.0, 9349.0 
GO:0012507 CC 9.34e-05   6/398    54/29107 D07 ER to Golgi transport vesicle membrane   972.0, 3113.0, 3115.0, 3117.0, 3122.0, 3123.0 
GO:0005884 CC 1.55e-04   7/398    84/29107 D06 actin filament                           199.0, 3055.0, 3059.0, 3936.0, 5880.0, 23406.0, 92241.0 
GO:0005602 CC 1.87e-04   2/398     2/29107 D02 complement component C1 complex          712.0, 713.0 
GO:0034688 CC 1.87e-04   2/398     2/29107 D06 integrin alphaM-beta2 complex            3684.0, 3689.0 
GO:0034687 CC 1.87e-04   2/398     2/29107 D06 integrin alphaL-beta2 complex            3683.0, 3689.0 
GO:0034689 CC 1.87e-04   2/398     2/29107 D06 integrin alphaX-beta2 complex            3687.0, 3689.0 
GO:0072559 CC 2.00e-04   3/398     9/29107 D03 NLRP3 inflammasome complex               834.0, 29108.0, 114548.0 
GO:0005615 CC 2.16e-04  42/398  1700/29107 D02 extracellular space                      2.0, 55.0, 240.0, 558.0, 714.0, 717.0, 718.0, 822.0, 944.0, 1075.0, 1512.0, 1520.0, 3123.0, 3552.0, 3586.0, 3606.0, 3684.0, 3936.0, 3965.0, 4064.0, 4242.0, 5265.0, 6039.0, 6348.0, 6693.0, 7040.0, 7098.0, 8635.0, 9450.0, 10148.0, 10232.0, 10875.0, 11010.0, 23643.0, 51816.0, 54360.0, 57817.0, 58191.0, 84695.0, 112616.0, 126259.0, 147138.0 
GO:0035578 CC 2.56e-04   7/398    91/29107 D07 azurophil granule lumen                  718.0, 1075.0, 4332.0, 8635.0, 23526.0, 29108.0, 51816.0 
GO:0031093 CC 3.11e-04   6/398    67/29107 D07 platelet alpha granule lumen             2.0, 5265.0, 7040.0, 22915.0, 54863.0, 83706.0 
GO:0010008 CC 3.17e-04  11/398   227/29107 D06 endosome membrane                        154.0, 3111.0, 3113.0, 3115.0, 3117.0, 4360.0, 4689.0, 7098.0, 10312.0, 23643.0, 51296.0 
GO:0030667 CC 3.79e-04   7/398    97/29107 D06 secretory granule membrane               3071.0, 3687.0, 5023.0, 5724.0, 5788.0, 7305.0, 27180.0 
GO:0042101 CC 3.86e-04   3/398    11/29107 D05 T cell receptor complex                  920.0, 6850.0, 54518.0 
GO:0032588 CC 4.56e-04   7/398   100/29107 D04 trans-Golgi network membrane             972.0, 3113.0, 3115.0, 3117.0, 3122.0, 3123.0, 122618.0 
GO:0030670 CC 4.60e-04   6/398    72/29107 D07 phagocytic vesicle membrane              1535.0, 5880.0, 7096.0, 10312.0, 10333.0, 10981.0 
GO:0031209 CC 5.09e-04   3/398    12/29107 D02 SCAR complex                             3071.0, 23191.0, 51225.0 
GO:0002102 CC 5.44e-04   4/398    28/29107 D05 podosome                                 3936.0, 51411.0, 83706.0, 85477.0 
GO:0001891 CC 5.44e-04   4/398    28/29107 D02 phagocytic cup                           199.0, 3936.0, 9938.0, 51411.0 
GO:0032998 CC 5.54e-04   2/398     3/29107 D05 Fc-epsilon receptor I complex            2207.0, 23547.0 
GO:0030895 CC 5.54e-04   2/398     3/29107 D03 apolipoprotein B mRNA editing enzyme complex 60489.0, 200316.0 
GO:0032991 CC 7.51e-04  20/398   643/29107 D01 protein-containing complex               718.0, 834.0, 841.0, 969.0, 972.0, 2533.0, 5023.0, 5777.0, 6201.0, 6494.0, 6850.0, 7805.0, 8345.0, 9349.0, 10320.0, 11035.0, 29108.0, 84106.0, 85477.0, 151636.0 
GO:1904724 CC 9.25e-04   5/398    55/29107 D05 tertiary granule lumen                   1512.0, 1520.0, 5777.0, 23191.0, 126014.0 
GO:0072558 CC 1.10e-03   2/398     4/29107 D03 NLRP1 inflammasome complex               834.0, 29108.0 
GO:0005769 CC 1.25e-03  11/398   268/29107 D08 early endosome                           154.0, 920.0, 3784.0, 7098.0, 10981.0, 57705.0, 79890.0, 84868.0, 122618.0, 151636.0, 219285.0 
GO:0035580 CC 1.59e-03   5/398    62/29107 D07 specific granule lumen                   1794.0, 5777.0, 10855.0, 23191.0, 126014.0 
GO:0097169 CC 1.81e-03   2/398     5/29107 D03 AIM2 inflammasome complex                834.0, 29108.0 
GO:0045335 CC 1.83e-03   5/398    64/29107 D08 phagocytic vesicle                       1520.0, 10981.0, 122618.0, 219972.0, 388325.0 
GO:0005515 MF 1.02e-29 281/398 12418/29107 D02 protein binding                          2.0, 55.0, 154.0, 199.0, 240.0, 241.0, 313.0, 397.0, 399.0, 558.0, 678.0, 684.0, 712.0, 713.0, 714.0, 717.0, 718.0, 822.0, 834.0, 841.0, 843.0, 920.0, 942.0, 944.0, 945.0, 951.0, 953.0, 963.0, 969.0, 972.0, 1050.0, 1075.0, 1230.0, 1234.0, 1240.0, 1436.0, 1439.0, 1441.0, 1512.0, 1524.0, 1535.0, 1794.0, 1796.0, 2004.0, 2091.0, 2207.0, 2209.0, 2313.0, 2533.0, 2995.0, 3055.0, 3059.0, 3071.0, 3087.0, 3099.0, 3108.0, 3109.0, 3111.0, 3115.0, 3117.0, 3122.0, 3123.0, 3394.0, 3552.0, 3570.0, 3586.0, 3587.0, 3606.0, 3635.0, 3663.0, 3683.0, 3684.0, 3687.0, 3689.0, 3695.0, 3762.0, 3784.0, 3903.0, 3921.0, 3937.0, 4064.0, 4066.0, 4067.0, 4094.0, 4261.0, 4332.0, 4360.0, 4481.0, 4542.0, 4600.0, 4637.0, 4671.0, 4688.0, 4689.0, 4736.0, 4938.0, 4973.0, 5023.0, 5025.0, 5031.0, 5204.0, 5265.0, 5294.0, 5330.0, 5336.0, 5341.0, 5699.0, 5777.0, 5788.0, 5866.0, 5880.0, 5920.0, 6001.0, 6124.0, 6130.0, 6136.0, 6137.0, 6141.0, 6147.0, 6155.0, 6156.0, 6168.0, 6171.0, 6181.0, 6201.0, 6205.0, 6208.0, 6223.0, 6232.0, 6348.0, 6404.0, 6480.0, 6494.0, 6510.0, 6518.0, 6688.0, 6693.0, 6793.0, 6850.0, 6886.0, 7011.0, 7040.0, 7046.0, 7096.0, 7098.0, 7100.0, 7305.0, 7318.0, 7351.0, 7409.0, 7462.0, 7805.0, 8345.0, 8832.0, 9023.0, 9349.0, 9450.0, 10019.0, 10095.0, 10148.0, 10161.0, 10184.0, 10232.0, 10287.0, 10312.0, 10320.0, 10333.0, 10346.0, 10475.0, 10855.0, 10859.0, 10863.0, 10870.0, 10871.0, 10894.0, 10981.0, 11006.0, 11010.0, 11035.0, 11119.0, 11200.0, 11314.0, 22797.0, 22915.0, 23191.0, 23406.0, 23526.0, 23547.0, 23643.0, 26157.0, 27071.0, 27128.0, 27143.0, 27180.0, 27181.0, 27306.0, 27350.0, 29108.0, 29760.0, 50619.0, 51225.0, 51296.0, 51338.0, 51367.0, 51411.0, 53829.0, 54209.0, 54491.0, 54518.0, 54625.0, 54809.0, 54947.0, 55340.0, 55803.0, 56670.0, 58475.0, 58484.0, 60489.0, 63940.0, 64098.0, 64115.0, 64231.0, 64333.0, 64407.0, 64581.0, 64926.0, 79626.0, 79651.0, 79713.0, 79890.0, 79895.0, 79958.0, 80183.0, 80342.0, 80346.0, 80380.0, 81622.0, 81704.0, 81793.0, 83478.0, 84002.0, 84106.0, 84290.0, 84433.0, 84689.0, 84695.0, 84868.0, 89790.0, 89857.0, 112616.0, 113277.0, 114548.0, 115004.0, 115761.0, 116236.0, 117289.0, 118788.0, 124460.0, 126259.0, 126364.0, 146850.0, 147138.0, 148932.0, 151636.0, 165631.0, 170575.0, 200316.0, 201799.0, 203328.0, 219285.0, 221472.0, 255809.0, 283897.0, 284021.0, 340205.0, 348378.0, 388325.0, 388512.0, 401494.0, 653361.0, 653567.0 
GO:0004888 MF 3.03e-17  23/398   157/29107 D03 transmembrane signaling receptor activity 920.0, 969.0, 2209.0, 2214.0, 4360.0, 6693.0, 7096.0, 7098.0, 7100.0, 10261.0, 10333.0, 10871.0, 10894.0, 11024.0, 11314.0, 27181.0, 29121.0, 54209.0, 57413.0, 81793.0, 146722.0, 284021.0, 340205.0 
GO:0003735 MF 8.16e-17  23/398   164/29107 D02 structural constituent of ribosome       3921.0, 4736.0, 6124.0, 6130.0, 6136.0, 6137.0, 6141.0, 6147.0, 6155.0, 6156.0, 6159.0, 6161.0, 6168.0, 6171.0, 6181.0, 6201.0, 6205.0, 6208.0, 6223.0, 6232.0, 9349.0, 11224.0, 25873.0 
GO:0038023 MF 1.96e-14  23/398   210/29107 D02 signaling receptor activity              920.0, 942.0, 945.0, 1240.0, 1439.0, 1441.0, 2350.0, 3587.0, 3687.0, 3695.0, 4065.0, 4360.0, 6510.0, 7096.0, 7098.0, 7100.0, 10333.0, 10894.0, 11027.0, 11314.0, 54209.0, 81793.0, 115650.0 
GO:0023026 MF 1.40e-12  10/398    27/29107 D04 MHC class II protein complex binding     920.0, 972.0, 3108.0, 3109.0, 3111.0, 3113.0, 3115.0, 3117.0, 3122.0, 3123.0 
GO:0032395 MF 1.11e-07   5/398    10/29107 D04 MHC class II receptor activity           3111.0, 3113.0, 3117.0, 3122.0, 3123.0 
GO:0042802 MF 1.20e-07  47/398  1495/29107 D03 identical protein binding                55.0, 154.0, 241.0, 684.0, 834.0, 841.0, 920.0, 963.0, 969.0, 972.0, 1050.0, 1075.0, 1234.0, 2207.0, 3663.0, 4094.0, 4973.0, 5023.0, 5025.0, 5265.0, 5294.0, 5866.0, 6223.0, 6348.0, 6793.0, 7040.0, 7096.0, 7098.0, 7305.0, 8832.0, 10333.0, 10346.0, 11035.0, 11200.0, 26157.0, 29108.0, 51225.0, 58484.0, 60489.0, 64115.0, 64926.0, 81793.0, 114548.0, 118788.0, 146722.0, 200316.0, 388512.0 
GO:0140031 MF 1.70e-07   4/398     5/29107 D04 phosphorylation-dependent protein binding 4067.0, 5336.0, 5777.0, 7409.0 
GO:0033691 MF 3.90e-07   6/398    22/29107 D05 sialic acid binding                      945.0, 27180.0, 27181.0, 89790.0, 114132.0, 100049587.0 
GO:0030246 MF 8.98e-07  13/398   174/29107 D02 carbohydrate binding                     945.0, 969.0, 3965.0, 4065.0, 4973.0, 27180.0, 27181.0, 29121.0, 64581.0, 89790.0, 114132.0, 283420.0, 100049587.0 
GO:0001618 MF 9.70e-07   9/398    76/29107 D03 virus receptor activity                  558.0, 920.0, 942.0, 1234.0, 3695.0, 3921.0, 4360.0, 6404.0, 6510.0 
GO:0001540 MF 2.28e-06   9/398    84/29107 D04 amyloid-beta binding                     154.0, 712.0, 972.0, 3684.0, 3689.0, 4481.0, 5204.0, 10333.0, 54209.0 
GO:0005102 MF 2.51e-06  18/398   357/29107 D03 signaling receptor binding               2.0, 718.0, 944.0, 2533.0, 3055.0, 4067.0, 5025.0, 5788.0, 6404.0, 6850.0, 7305.0, 10333.0, 10870.0, 10875.0, 11119.0, 23547.0, 54360.0, 118788.0 
GO:0005096 MF 2.84e-06  15/398   256/29107 D05 GTPase activator activity                397.0, 3071.0, 6001.0, 6494.0, 9938.0, 23526.0, 55803.0, 55843.0, 64333.0, 64407.0, 64926.0, 83478.0, 117289.0, 201176.0, 257106.0 
GO:1990782 MF 4.22e-06   6/398    32/29107 D06 protein tyrosine kinase binding          920.0, 5336.0, 10019.0, 29760.0, 54209.0, 57091.0 
GO:0016176 MF 6.78e-06   4/398    10/29107 D04 superoxide-generating NADPH oxidase activator activity 4688.0, 4689.0, 653361.0, 654817.0 
GO:0032396 MF 6.78e-06   4/398    10/29107 D05 inhibitory MHC class I receptor activity 10859.0, 11024.0, 11027.0, 23547.0 
GO:0097677 MF 1.05e-05   4/398    11/29107 D06 STAT family protein binding              1050.0, 6688.0, 8345.0, 151636.0 
GO:0005085 MF 1.37e-05  13/398   223/29107 D06 guanyl-nucleotide exchange factor activity 1794.0, 5866.0, 7409.0, 27128.0, 50619.0, 64805.0, 79890.0, 79958.0, 81704.0, 89846.0, 115727.0, 117289.0, 221472.0 
GO:0015026 MF 1.40e-05   6/398    39/29107 D03 coreceptor activity                      920.0, 942.0, 1234.0, 23547.0, 23643.0, 126259.0 
GO:0042605 MF 1.60e-05   5/398    24/29107 D04 peptide antigen binding                  3113.0, 3115.0, 3117.0, 3122.0, 3123.0 
GO:0042169 MF 1.63e-05   6/398    40/29107 D04 SH2 domain binding                       5777.0, 6850.0, 7462.0, 10859.0, 29760.0, 89790.0 
GO:0140311 MF 2.49e-05   3/398     5/29107 D02 protein sequestering activity            6688.0, 7805.0, 147138.0 
GO:0001784 MF 2.86e-05   6/398    44/29107 D05 phosphotyrosine residue binding          3055.0, 5336.0, 5777.0, 6850.0, 7409.0, 64092.0 
GO:0051015 MF 4.90e-05  12/398   217/29107 D05 actin filament binding                   199.0, 822.0, 3059.0, 3936.0, 4542.0, 10095.0, 23191.0, 23406.0, 51225.0, 85477.0, 91010.0, 92241.0 
GO:0038024 MF 5.50e-05   4/398    16/29107 D01 cargo receptor activity                  3684.0, 3689.0, 4360.0, 4481.0 
GO:0019899 MF 5.65e-05  16/398   369/29107 D03 enzyme binding                           2.0, 241.0, 920.0, 3570.0, 3965.0, 6886.0, 7011.0, 7040.0, 8345.0, 23406.0, 29108.0, 29760.0, 54625.0, 64115.0, 151636.0, 401494.0 
GO:0004950 MF 7.12e-05   4/398    17/29107 D07 chemokine receptor activity              1230.0, 1234.0, 1240.0, 1524.0 
GO:0071791 MF 1.87e-04   2/398     2/29107 D06 chemokine (C-C motif) ligand 5 binding   1230.0, 1234.0 
GO:0004051 MF 1.87e-04   2/398     2/29107 D05 arachidonate 5-lipoxygenase activity     240.0, 241.0 
GO:0019864 MF 2.00e-04   3/398     9/29107 D04 IgG binding                              2207.0, 2209.0, 2214.0 
GO:1901981 MF 2.07e-04   4/398    22/29107 D05 phosphatidylinositol phosphate binding   79958.0, 80183.0, 124460.0, 221472.0 
GO:0019955 MF 2.33e-04   5/398    41/29107 D03 cytokine binding                         972.0, 1436.0, 1441.0, 3570.0, 10148.0 
GO:0097153 MF 2.84e-04   3/398    10/29107 D06 cysteine-type endopeptidase activity involved in apoptotic process 841.0, 843.0, 29108.0 
GO:0097199 MF 2.84e-04   3/398    10/29107 D07 cysteine-type endopeptidase activity involved in apoptotic signaling pathway 834.0, 841.0, 843.0 
GO:0047844 MF 2.84e-04   3/398    10/29107 D05 deoxycytidine deaminase activity         27350.0, 60489.0, 200316.0 
GO:0016175 MF 2.84e-04   3/398    10/29107 D05 superoxide-generating NAD(P)H oxidase activity 1535.0, 4688.0, 653361.0 
GO:0019901 MF 2.87e-04  17/398   469/29107 D05 protein kinase binding                   399.0, 920.0, 3059.0, 3663.0, 3689.0, 5336.0, 5777.0, 5788.0, 5880.0, 6201.0, 6223.0, 6850.0, 10346.0, 10475.0, 11200.0, 29760.0, 84106.0 
GO:0097110 MF 3.11e-04   6/398    67/29107 D03 scaffold protein binding                 841.0, 3784.0, 4067.0, 5336.0, 6850.0, 54209.0 
GO:0042608 MF 3.86e-04   3/398    11/29107 D04 T cell receptor binding                  1794.0, 3122.0, 3123.0 
GO:0004896 MF 4.03e-04   5/398    46/29107 D04 cytokine receptor activity               972.0, 1441.0, 3570.0, 3587.0, 10148.0 
GO:0004435 MF 4.06e-04   4/398    26/29107 D07 phosphatidylinositol phospholipase C activity 1230.0, 1234.0, 5330.0, 5336.0 
GO:0017124 MF 4.12e-04   8/398   129/29107 D04 SH3 domain binding                       1535.0, 3059.0, 3635.0, 4067.0, 5777.0, 51225.0, 201176.0, 653361.0 
GO:0004126 MF 5.09e-04   3/398    12/29107 D05 cytidine deaminase activity              27350.0, 60489.0, 200316.0 
GO:0045028 MF 5.09e-04   3/398    12/29107 D06 G protein-coupled purinergic nucleotide receptor activity 5724.0, 53829.0, 64805.0 
GO:0042803 MF 5.10e-04  21/398   671/29107 D04 protein homodimerization activity        55.0, 154.0, 684.0, 920.0, 1050.0, 1436.0, 3087.0, 3570.0, 5341.0, 6480.0, 6793.0, 7305.0, 8942.0, 10346.0, 10475.0, 10859.0, 11200.0, 27306.0, 29108.0, 51816.0, 58484.0 
GO:0001621 MF 5.54e-04   2/398     3/29107 D07 G protein-coupled ADP receptor activity  5031.0, 64805.0 
GO:0030369 MF 5.54e-04   2/398     3/29107 D04 ICAM-3 receptor activity                 3683.0, 3689.0 
GO:1904841 MF 5.54e-04   2/398     3/29107 D03 TORC2 complex binding                    3071.0, 6147.0 
GO:0035663 MF 5.54e-04   2/398     3/29107 D05 Toll-like receptor 2 binding             7096.0, 10333.0 
```
