## Supplementary material for "Transcriptional and genetic sex differences for schizophrenia across the dorsolateral prefrontal cortex, hippocampus, and caudate nucleus": Data S4: GO_analysis_module_lightgreen.txt

```
GO:0150104 BP 6.77e-09  11/357    84/29107 D06 transport across blood-brain barrier     489.0, 552.0, 3953.0, 6526.0, 6528.0, 6584.0, 8714.0, 9376.0, 54716.0, 81031.0, 387700.0 
GO:0030198 BP 3.65e-07  12/357   150/29107 D05 extracellular matrix organization        1285.0, 1286.0, 1296.0, 1297.0, 2192.0, 4323.0, 6692.0, 7045.0, 7837.0, 11096.0, 11174.0, 64094.0 
GO:0035567 BP 4.67e-06   5/357    21/29107 D08 non-canonical Wnt signaling pathway      2535.0, 6422.0, 6425.0, 8323.0, 8325.0 
GO:0002138 BP 7.25e-06   3/357     4/29107 D10 retinoic acid biosynthetic process       220.0, 5947.0, 157506.0 
GO:0016324 CC 1.96e-17  31/357   358/29107 D04 apical plasma membrane                   1364.0, 1513.0, 2195.0, 2348.0, 3485.0, 4647.0, 4921.0, 5174.0, 5348.0, 6337.0, 6522.0, 6584.0, 8323.0, 9076.0, 9376.0, 10004.0, 10207.0, 53841.0, 54716.0, 57619.0, 57835.0, 59341.0, 64284.0, 83552.0, 84329.0, 84417.0, 89766.0, 113235.0, 123041.0, 153562.0, 100506658.0 
GO:0070062 CC 2.01e-15  73/357  2169/29107 D06 extracellular exosome                    38.0, 48.0, 220.0, 729.0, 966.0, 1071.0, 1356.0, 1829.0, 2053.0, 2167.0, 2171.0, 2192.0, 2195.0, 2348.0, 2444.0, 2517.0, 2799.0, 2878.0, 2947.0, 2950.0, 3053.0, 3242.0, 3248.0, 3373.0, 3485.0, 3490.0, 3693.0, 3852.0, 3875.0, 4883.0, 5092.0, 5174.0, 5176.0, 5236.0, 5357.0, 5480.0, 5627.0, 6337.0, 6382.0, 6422.0, 6528.0, 6584.0, 6649.0, 6692.0, 6697.0, 7045.0, 7276.0, 7837.0, 8346.0, 8366.0, 8743.0, 8789.0, 8857.0, 9376.0, 9518.0, 10040.0, 10207.0, 10577.0, 10970.0, 11012.0, 11098.0, 22795.0, 22977.0, 23224.0, 23743.0, 26509.0, 53841.0, 54414.0, 54504.0, 55040.0, 64284.0, 84418.0, 284207.0 
GO:0005615 CC 3.91e-14  61/357  1700/29107 D02 extracellular space                      652.0, 966.0, 1071.0, 1285.0, 1286.0, 1296.0, 1297.0, 1356.0, 1513.0, 2153.0, 2192.0, 2878.0, 2950.0, 3053.0, 3077.0, 3373.0, 3485.0, 3490.0, 4016.0, 4323.0, 5176.0, 5228.0, 5627.0, 5919.0, 6403.0, 6422.0, 6425.0, 6649.0, 6692.0, 7044.0, 7045.0, 7078.0, 7276.0, 7424.0, 7837.0, 8346.0, 8857.0, 9518.0, 10461.0, 10577.0, 11012.0, 11096.0, 22795.0, 23019.0, 23213.0, 25928.0, 25987.0, 54414.0, 64094.0, 78989.0, 79887.0, 80310.0, 81035.0, 84417.0, 89766.0, 93035.0, 93099.0, 119587.0, 124857.0, 284207.0, 406987.0 
GO:0005886 CC 2.42e-11 105/357  4500/29107 D03 plasma membrane                          552.0, 771.0, 966.0, 1001.0, 1187.0, 1317.0, 1356.0, 1364.0, 1601.0, 1829.0, 2150.0, 2153.0, 2171.0, 2195.0, 2272.0, 2348.0, 2535.0, 2825.0, 2886.0, 2950.0, 3077.0, 3693.0, 3741.0, 3769.0, 4258.0, 4323.0, 4920.0, 4921.0, 5029.0, 5174.0, 5322.0, 5348.0, 5618.0, 5627.0, 5754.0, 6337.0, 6382.0, 6403.0, 6422.0, 6522.0, 6526.0, 6528.0, 6578.0, 6584.0, 6692.0, 7006.0, 7045.0, 7984.0, 8323.0, 8325.0, 8395.0, 8714.0, 8789.0, 9019.0, 9076.0, 9376.0, 9427.0, 9749.0, 10207.0, 10385.0, 10457.0, 10461.0, 10560.0, 10970.0, 22795.0, 23213.0, 23601.0, 23627.0, 23682.0, 26266.0, 26509.0, 29984.0, 30835.0, 54716.0, 55040.0, 56659.0, 57205.0, 57835.0, 59341.0, 64065.0, 64284.0, 64866.0, 80036.0, 81031.0, 81035.0, 83742.0, 84216.0, 84329.0, 84418.0, 84513.0, 94120.0, 113235.0, 117247.0, 121260.0, 123041.0, 149461.0, 154091.0, 166929.0, 199920.0, 254428.0, 283349.0, 340061.0, 344905.0, 387700.0, 100506658.0 
GO:0005887 CC 4.51e-11  49/357  1403/29107 D04 integral component of plasma membrane    24.0, 552.0, 1187.0, 1317.0, 1364.0, 2150.0, 2195.0, 2825.0, 3077.0, 3741.0, 4323.0, 4883.0, 4920.0, 4921.0, 5029.0, 5348.0, 5754.0, 5995.0, 6337.0, 6382.0, 6403.0, 6526.0, 6578.0, 8323.0, 8743.0, 9019.0, 9076.0, 9120.0, 9122.0, 9427.0, 9953.0, 10457.0, 10461.0, 23601.0, 26266.0, 53841.0, 54716.0, 56659.0, 57205.0, 59341.0, 64065.0, 80036.0, 81031.0, 84329.0, 117247.0, 123041.0, 166929.0, 221074.0, 387700.0 
GO:0016021 CC 1.50e-10  87/357  3536/29107 D03 integral component of membrane           489.0, 771.0, 1001.0, 1829.0, 2535.0, 2651.0, 3741.0, 3769.0, 3953.0, 4258.0, 4948.0, 5618.0, 6185.0, 6522.0, 6526.0, 6528.0, 6584.0, 7306.0, 7922.0, 8323.0, 8325.0, 8714.0, 9076.0, 9120.0, 9122.0, 9376.0, 10004.0, 10385.0, 10457.0, 10548.0, 10560.0, 10970.0, 11015.0, 11227.0, 23224.0, 26123.0, 26266.0, 26509.0, 30835.0, 51302.0, 55002.0, 55733.0, 57205.0, 57835.0, 59341.0, 63917.0, 64866.0, 80045.0, 81031.0, 81035.0, 83552.0, 83742.0, 84216.0, 84314.0, 84329.0, 84418.0, 84513.0, 84803.0, 84830.0, 84976.0, 85027.0, 85365.0, 89766.0, 89894.0, 91862.0, 93035.0, 113235.0, 117247.0, 122509.0, 127707.0, 148789.0, 149461.0, 151258.0, 153562.0, 154091.0, 157506.0, 200150.0, 254428.0, 255104.0, 344905.0, 387700.0, 388531.0, 399474.0, 493869.0, 643236.0, 100506658.0, 100507027.0 
GO:0005576 CC 1.16e-09  55/357  1854/29107 D02 extracellular region                     652.0, 729.0, 1071.0, 1285.0, 1286.0, 1296.0, 1297.0, 1356.0, 1513.0, 2153.0, 2171.0, 2192.0, 2444.0, 2517.0, 2799.0, 2878.0, 2882.0, 2950.0, 3053.0, 3485.0, 3490.0, 3953.0, 4016.0, 5176.0, 5228.0, 5236.0, 5322.0, 5618.0, 5627.0, 5919.0, 6422.0, 6649.0, 6692.0, 7044.0, 7045.0, 7078.0, 7276.0, 7424.0, 7837.0, 8366.0, 8743.0, 9518.0, 10577.0, 11096.0, 11174.0, 22795.0, 23627.0, 30835.0, 64866.0, 78989.0, 79887.0, 80310.0, 219348.0, 283298.0, 728464.0 
GO:0005788 CC 5.45e-08  18/357   306/29107 D05 endoplasmic reticulum lumen              652.0, 1285.0, 1286.0, 1296.0, 1297.0, 1356.0, 2153.0, 2882.0, 3053.0, 3490.0, 8974.0, 10961.0, 10970.0, 11096.0, 11098.0, 80310.0, 285203.0, 493869.0 
GO:0005604 CC 9.40e-08  10/357    85/29107 D05 basement membrane                        1285.0, 1286.0, 1296.0, 1297.0, 2192.0, 4016.0, 5176.0, 7045.0, 22795.0, 64094.0 
GO:0016323 CC 1.69e-07  15/357   228/29107 D04 basolateral plasma membrane              2348.0, 3248.0, 3953.0, 6522.0, 8714.0, 9076.0, 9376.0, 64284.0, 84976.0, 113235.0, 117247.0, 149461.0, 153562.0, 254428.0, 387700.0 
GO:0062023 CC 2.30e-07  19/357   374/29107 D04 collagen-containing extracellular matrix 1285.0, 1286.0, 1296.0, 1297.0, 2192.0, 3490.0, 4016.0, 5176.0, 5919.0, 6422.0, 6649.0, 7044.0, 7045.0, 7078.0, 7837.0, 9518.0, 11096.0, 22795.0, 23213.0 
GO:0031012 CC 1.19e-05  13/357   245/29107 D03 extracellular matrix                     1285.0, 1286.0, 1296.0, 1297.0, 2192.0, 4323.0, 5919.0, 7045.0, 7078.0, 8857.0, 11096.0, 11174.0, 81035.0 
GO:0033162 CC 5.94e-05   4/357    18/29107 D07 melanosome membrane                      4948.0, 7306.0, 10457.0, 23682.0 
GO:0009986 CC 1.13e-04  19/357   579/29107 D02 cell surface                             966.0, 1829.0, 2348.0, 3693.0, 3741.0, 4920.0, 5618.0, 6382.0, 6422.0, 8323.0, 9019.0, 10961.0, 23213.0, 23601.0, 30835.0, 59341.0, 84830.0, 89766.0, 113235.0 
GO:0042470 CC 2.37e-04   7/357   100/29107 D08 melanosome                               4323.0, 4647.0, 5176.0, 7306.0, 10961.0, 23682.0, 64284.0 
GO:0031410 CC 2.97e-04  12/357   293/29107 D06 cytoplasmic vesicle                      24.0, 3077.0, 3373.0, 3485.0, 4323.0, 10548.0, 26509.0, 29984.0, 59341.0, 91862.0, 153562.0, 100506658.0 
GO:0005515 MF 6.44e-09 207/357 12418/29107 D02 protein binding                          48.0, 489.0, 552.0, 652.0, 701.0, 729.0, 966.0, 1030.0, 1160.0, 1285.0, 1297.0, 1364.0, 1513.0, 1577.0, 1601.0, 1962.0, 2138.0, 2150.0, 2153.0, 2171.0, 2195.0, 2272.0, 2348.0, 2444.0, 2517.0, 2535.0, 2799.0, 2825.0, 2878.0, 2882.0, 2886.0, 2947.0, 2950.0, 3077.0, 3280.0, 3485.0, 3490.0, 3693.0, 3741.0, 3852.0, 3875.0, 3953.0, 4009.0, 4016.0, 4258.0, 4288.0, 4323.0, 4487.0, 4488.0, 4647.0, 4883.0, 4920.0, 4921.0, 4948.0, 5015.0, 5029.0, 5092.0, 5121.0, 5174.0, 5176.0, 5228.0, 5236.0, 5450.0, 5480.0, 5618.0, 5627.0, 5754.0, 5919.0, 5932.0, 5947.0, 5995.0, 6185.0, 6337.0, 6382.0, 6403.0, 6422.0, 6528.0, 6584.0, 6641.0, 6649.0, 6819.0, 6920.0, 7006.0, 7045.0, 7078.0, 7134.0, 7153.0, 7164.0, 7276.0, 7306.0, 7424.0, 7922.0, 7984.0, 8309.0, 8323.0, 8325.0, 8346.0, 8366.0, 8395.0, 8463.0, 8743.0, 8789.0, 8835.0, 8857.0, 9019.0, 9076.0, 9120.0, 9447.0, 9518.0, 9686.0, 9749.0, 10040.0, 10207.0, 10385.0, 10451.0, 10457.0, 10461.0, 10560.0, 10577.0, 10891.0, 10961.0, 11004.0, 11096.0, 11098.0, 11214.0, 22795.0, 22872.0, 22977.0, 23019.0, 23224.0, 23382.0, 23627.0, 23682.0, 23779.0, 25816.0, 26123.0, 26266.0, 26509.0, 27287.0, 29969.0, 30835.0, 51477.0, 53841.0, 54502.0, 54716.0, 54855.0, 55040.0, 55157.0, 55733.0, 57205.0, 57326.0, 57687.0, 58516.0, 59341.0, 64065.0, 64094.0, 64284.0, 64866.0, 64968.0, 78989.0, 79714.0, 83879.0, 84142.0, 84152.0, 84314.0, 84417.0, 84418.0, 84513.0, 84520.0, 84532.0, 84830.0, 84976.0, 85027.0, 85365.0, 90196.0, 91862.0, 93099.0, 94120.0, 116224.0, 117247.0, 119710.0, 121260.0, 122509.0, 124857.0, 148789.0, 151258.0, 153562.0, 157506.0, 166824.0, 166929.0, 192668.0, 196383.0, 199920.0, 219348.0, 254428.0, 255104.0, 283349.0, 285141.0, 339834.0, 340061.0, 353322.0, 387700.0, 440295.0, 493869.0, 643236.0, 100506658.0, 100861412.0 
GO:0017147 MF 1.51e-06   6/357    30/29107 D03 Wnt-protein binding                      2535.0, 4920.0, 6422.0, 6425.0, 8323.0, 8325.0 
GO:0004602 MF 5.99e-06   5/357    22/29107 D05 glutathione peroxidase activity          2878.0, 2882.0, 2950.0, 4258.0, 493869.0 
GO:0005201 MF 7.85e-06  10/357   137/29107 D02 extracellular matrix structural constituent 1285.0, 1286.0, 1296.0, 1297.0, 2192.0, 3490.0, 7045.0, 7837.0, 22795.0, 89766.0 
GO:0015293 MF 2.93e-05   6/357    49/29107 D05 symporter activity                       6528.0, 6584.0, 9120.0, 9122.0, 123041.0, 387700.0 
GO:0042802 MF 5.22e-05  37/357  1495/29107 D03 identical protein binding                38.0, 1187.0, 1317.0, 1364.0, 1374.0, 2171.0, 2192.0, 2272.0, 2878.0, 2886.0, 2947.0, 3248.0, 4258.0, 4647.0, 5092.0, 5228.0, 5932.0, 6382.0, 6422.0, 7045.0, 7164.0, 7276.0, 8346.0, 8743.0, 8789.0, 9076.0, 9447.0, 22977.0, 59341.0, 84329.0, 85027.0, 149461.0, 158158.0, 196383.0, 283349.0, 340061.0, 100861412.0 
```
