## Supplementary material for "Transcriptional and genetic sex differences for schizophrenia across the dorsolateral prefrontal cortex, hippocampus, and caudate nucleus": Data S4: GO_analysis_module_lightyellow.txt

```
GO:0005654 CC 1.42e-09  72/268  3805/29107 D02 nucleoplasm                              661.0, 994.0, 1059.0, 1786.0, 2145.0, 2189.0, 2874.0, 3275.0, 3720.0, 3978.0, 4595.0, 4899.0, 4926.0, 5253.0, 5394.0, 5893.0, 6625.0, 7023.0, 8106.0, 8479.0, 9656.0, 9794.0, 9869.0, 9880.0, 9904.0, 10062.0, 10432.0, 10535.0, 11129.0, 22794.0, 22897.0, 22985.0, 23126.0, 23149.0, 23220.0, 23254.0, 23383.0, 50485.0, 51013.0, 51079.0, 51497.0, 51690.0, 54971.0, 55695.0, 55806.0, 57109.0, 57553.0, 57654.0, 57690.0, 63906.0, 65980.0, 80174.0, 80778.0, 83444.0, 83759.0, 84271.0, 84678.0, 84733.0, 84787.0, 89797.0, 89849.0, 89958.0, 113179.0, 114881.0, 129685.0, 140688.0, 200539.0, 221527.0, 283989.0, 342371.0, 353116.0, 728489.0 
GO:0005515 MF 1.75e-11 169/268 12418/29107 D02 protein binding                          177.0, 274.0, 581.0, 593.0, 617.0, 994.0, 1294.0, 1375.0, 1786.0, 2145.0, 2189.0, 2874.0, 3275.0, 3300.0, 3590.0, 3633.0, 4485.0, 4595.0, 4731.0, 4899.0, 4926.0, 5253.0, 5335.0, 5394.0, 5826.0, 5893.0, 6293.0, 6539.0, 6625.0, 6911.0, 6915.0, 7023.0, 7051.0, 7442.0, 7633.0, 7694.0, 7920.0, 8019.0, 8106.0, 8479.0, 8557.0, 8717.0, 8996.0, 9080.0, 9138.0, 9181.0, 9283.0, 9546.0, 9644.0, 9656.0, 9794.0, 9869.0, 9880.0, 9973.0, 10062.0, 10411.0, 10432.0, 10749.0, 10807.0, 10998.0, 11129.0, 11184.0, 22794.0, 22846.0, 22897.0, 22905.0, 22985.0, 23114.0, 23126.0, 23129.0, 23132.0, 23149.0, 23181.0, 23254.0, 23293.0, 23383.0, 23559.0, 26505.0, 27315.0, 29992.0, 50485.0, 51013.0, 51058.0, 51079.0, 51497.0, 51540.0, 51690.0, 54676.0, 54828.0, 54971.0, 54982.0, 55139.0, 55192.0, 55315.0, 55374.0, 55577.0, 55765.0, 55806.0, 57109.0, 57654.0, 57690.0, 58504.0, 59307.0, 63027.0, 63906.0, 64170.0, 64221.0, 64714.0, 64978.0, 65980.0, 79173.0, 79177.0, 79447.0, 79726.0, 79879.0, 79953.0, 80174.0, 80725.0, 80778.0, 80820.0, 83444.0, 83759.0, 84173.0, 84260.0, 84271.0, 84342.0, 84678.0, 84733.0, 84787.0, 84838.0, 84936.0, 85302.0, 89797.0, 89958.0, 90187.0, 90933.0, 92822.0, 113179.0, 113451.0, 114881.0, 114904.0, 116115.0, 126133.0, 129563.0, 129685.0, 140688.0, 146540.0, 147808.0, 150383.0, 150696.0, 199745.0, 199786.0, 200539.0, 203286.0, 220064.0, 221527.0, 221914.0, 246744.0, 283989.0, 284402.0, 340706.0, 342371.0, 342945.0, 353116.0, 399687.0, 402682.0, 541468.0, 100287171.0, 100289678.0 
```
