## Supplementary material for "Transcriptional and genetic sex differences for schizophrenia across the dorsolateral prefrontal cortex, hippocampus, and caudate nucleus": Data S4: GO_analysis_module_magenta.txt

```
GO:0006357 BP 8.48e-09  53/408  1604/29107 D10 regulation of transcription by RNA polymerase II 405.0, 672.0, 865.0, 1112.0, 1997.0, 3431.0, 3660.0, 4194.0, 4775.0, 4780.0, 4790.0, 5241.0, 6667.0, 7643.0, 7716.0, 7745.0, 7746.0, 7775.0, 8820.0, 9477.0, 9516.0, 9603.0, 9925.0, 10379.0, 10521.0, 10553.0, 10780.0, 11016.0, 11177.0, 22807.0, 23081.0, 23493.0, 26574.0, 26959.0, 55762.0, 55769.0, 55893.0, 56987.0, 57594.0, 57862.0, 66008.0, 84124.0, 84163.0, 84614.0, 134187.0, 147687.0, 162972.0, 163227.0, 285267.0, 285268.0, 389524.0, 390980.0, 100381270.0 
GO:0051607 BP 1.35e-06  14/408   205/29107 D07 defense response to virus                3433.0, 3588.0, 3660.0, 3669.0, 4599.0, 4939.0, 6502.0, 8638.0, 10379.0, 10521.0, 10964.0, 22900.0, 64108.0, 256987.0 
GO:0005634 CC 1.87e-14 140/408  5371/29107 D05 nucleus                                  143.0, 405.0, 672.0, 824.0, 1031.0, 1112.0, 1195.0, 1500.0, 1997.0, 2176.0, 2263.0, 2752.0, 2956.0, 3431.0, 3660.0, 3669.0, 4194.0, 4292.0, 4599.0, 4735.0, 4775.0, 4780.0, 4790.0, 4931.0, 5130.0, 5156.0, 5757.0, 5890.0, 5896.0, 5978.0, 6166.0, 6285.0, 6502.0, 6667.0, 6788.0, 6883.0, 6941.0, 7289.0, 7643.0, 7716.0, 7745.0, 7746.0, 7994.0, 8202.0, 8493.0, 8738.0, 8798.0, 8820.0, 8826.0, 8850.0, 8914.0, 9129.0, 9414.0, 9603.0, 9792.0, 9925.0, 10157.0, 10180.0, 10379.0, 10436.0, 10521.0, 10541.0, 10553.0, 10628.0, 10780.0, 11016.0, 11123.0, 22807.0, 22900.0, 23081.0, 23093.0, 23351.0, 23493.0, 23677.0, 26574.0, 26959.0, 27185.0, 29104.0, 51131.0, 51135.0, 51314.0, 51741.0, 54790.0, 55075.0, 55159.0, 55230.0, 55325.0, 55536.0, 55646.0, 55677.0, 55696.0, 55729.0, 55762.0, 55769.0, 55893.0, 55905.0, 56987.0, 57186.0, 57509.0, 57594.0, 57819.0, 57862.0, 60485.0, 64766.0, 64794.0, 66008.0, 79618.0, 79968.0, 79991.0, 80824.0, 81789.0, 84124.0, 84163.0, 84515.0, 84844.0, 84986.0, 85235.0, 91754.0, 94241.0, 114907.0, 115361.0, 115677.0, 119392.0, 126626.0, 127428.0, 134187.0, 147687.0, 162972.0, 163227.0, 164684.0, 192670.0, 254394.0, 259230.0, 283377.0, 285267.0, 285268.0, 389524.0, 390980.0, 440093.0, 100381270.0 
GO:0005829 CC 1.79e-13 136/408  5294/29107 D02 cytosol                                  143.0, 824.0, 1031.0, 1495.0, 1500.0, 1528.0, 1610.0, 2035.0, 2176.0, 2330.0, 2618.0, 2752.0, 2956.0, 3161.0, 3295.0, 3433.0, 3660.0, 4144.0, 4599.0, 4638.0, 4775.0, 4780.0, 4790.0, 4939.0, 5096.0, 5130.0, 5241.0, 5583.0, 5698.0, 5757.0, 5978.0, 6135.0, 6166.0, 6285.0, 6430.0, 6502.0, 6558.0, 6744.0, 6788.0, 7082.0, 7166.0, 7171.0, 7273.0, 7327.0, 7775.0, 7994.0, 8202.0, 8458.0, 8493.0, 8500.0, 8638.0, 8738.0, 8826.0, 8850.0, 9129.0, 9306.0, 9341.0, 9410.0, 9414.0, 9639.0, 9650.0, 9712.0, 9792.0, 10157.0, 10163.0, 10379.0, 10521.0, 10553.0, 10625.0, 10628.0, 11064.0, 11342.0, 22900.0, 23093.0, 23194.0, 23678.0, 25932.0, 25938.0, 26064.0, 27031.0, 27185.0, 29104.0, 50940.0, 51084.0, 51135.0, 51314.0, 51429.0, 51474.0, 51666.0, 51667.0, 51741.0, 54739.0, 54934.0, 54974.0, 55075.0, 55227.0, 55230.0, 55536.0, 55729.0, 55893.0, 55905.0, 56987.0, 57099.0, 57161.0, 57186.0, 57480.0, 57522.0, 57594.0, 57819.0, 60485.0, 64766.0, 66008.0, 79070.0, 79618.0, 80208.0, 80824.0, 84515.0, 84986.0, 91754.0, 94241.0, 114625.0, 114876.0, 114883.0, 114907.0, 115361.0, 117145.0, 117854.0, 123720.0, 130872.0, 140545.0, 144233.0, 168537.0, 192670.0, 219988.0, 253714.0, 256987.0 
GO:0005654 CC 7.77e-09  96/408  3805/29107 D02 nucleoplasm                              405.0, 672.0, 865.0, 1997.0, 2176.0, 2956.0, 3431.0, 3660.0, 3669.0, 4194.0, 4292.0, 4735.0, 4775.0, 4780.0, 4790.0, 4931.0, 4939.0, 5156.0, 5241.0, 5698.0, 5757.0, 5890.0, 5896.0, 5978.0, 6135.0, 6285.0, 6430.0, 6502.0, 6667.0, 6744.0, 6883.0, 7289.0, 7716.0, 7775.0, 7994.0, 8038.0, 8202.0, 8493.0, 8638.0, 8850.0, 8914.0, 9129.0, 9410.0, 9414.0, 9477.0, 9516.0, 9792.0, 10379.0, 10436.0, 10521.0, 10541.0, 10625.0, 11016.0, 11342.0, 22900.0, 23081.0, 23493.0, 23678.0, 26064.0, 26277.0, 26574.0, 26959.0, 28973.0, 51131.0, 51667.0, 51741.0, 54739.0, 54934.0, 55075.0, 55159.0, 55536.0, 55646.0, 55677.0, 55696.0, 55729.0, 55893.0, 56987.0, 57480.0, 57594.0, 57819.0, 64421.0, 79070.0, 79618.0, 79991.0, 80824.0, 84515.0, 84614.0, 84844.0, 94241.0, 114907.0, 117854.0, 140609.0, 144233.0, 196528.0, 253714.0, 389524.0 
GO:0005737 CC 2.44e-05  99/408  4713/29107 D02 cytoplasm                                143.0, 204.0, 405.0, 672.0, 824.0, 1031.0, 1195.0, 1270.0, 1373.0, 1500.0, 1610.0, 2176.0, 2263.0, 2752.0, 3433.0, 3669.0, 4599.0, 4638.0, 4643.0, 4735.0, 4775.0, 4780.0, 4790.0, 5156.0, 5519.0, 5583.0, 5978.0, 6135.0, 6285.0, 6667.0, 6788.0, 6991.0, 7082.0, 7405.0, 8202.0, 8490.0, 8500.0, 8638.0, 8738.0, 8798.0, 8826.0, 9306.0, 9792.0, 9802.0, 9860.0, 10157.0, 10379.0, 10404.0, 10436.0, 10521.0, 10541.0, 10553.0, 10628.0, 10964.0, 11016.0, 11123.0, 22900.0, 23493.0, 23677.0, 25932.0, 26574.0, 28971.0, 51135.0, 51314.0, 51429.0, 51741.0, 55159.0, 55325.0, 55646.0, 55696.0, 55893.0, 55917.0, 56882.0, 57186.0, 57509.0, 57522.0, 57819.0, 60485.0, 64081.0, 64108.0, 64901.0, 65979.0, 66008.0, 79618.0, 80208.0, 80705.0, 80824.0, 84986.0, 91947.0, 114907.0, 116362.0, 117854.0, 123720.0, 140609.0, 144233.0, 154043.0, 161176.0, 192670.0, 100381270.0 
GO:0005515 MF 3.38e-18 261/408 12418/29107 D02 protein binding                          143.0, 204.0, 405.0, 672.0, 727.0, 824.0, 865.0, 928.0, 957.0, 971.0, 1031.0, 1112.0, 1195.0, 1270.0, 1373.0, 1378.0, 1495.0, 1500.0, 1528.0, 1604.0, 1610.0, 1839.0, 1997.0, 2035.0, 2176.0, 2263.0, 2329.0, 2752.0, 2956.0, 3161.0, 3433.0, 3588.0, 3660.0, 4144.0, 4194.0, 4292.0, 4599.0, 4638.0, 4643.0, 4735.0, 4775.0, 4780.0, 4790.0, 4931.0, 4939.0, 5096.0, 5130.0, 5156.0, 5167.0, 5241.0, 5519.0, 5583.0, 5698.0, 5757.0, 5890.0, 5896.0, 5962.0, 5978.0, 6094.0, 6135.0, 6166.0, 6285.0, 6430.0, 6502.0, 6558.0, 6667.0, 6696.0, 6788.0, 6856.0, 6883.0, 6941.0, 6991.0, 7082.0, 7103.0, 7130.0, 7166.0, 7171.0, 7273.0, 7289.0, 7327.0, 7405.0, 7716.0, 7745.0, 7746.0, 7775.0, 7855.0, 7994.0, 8038.0, 8202.0, 8458.0, 8490.0, 8493.0, 8500.0, 8546.0, 8638.0, 8693.0, 8738.0, 8798.0, 8820.0, 8826.0, 8850.0, 8914.0, 9129.0, 9187.0, 9306.0, 9341.0, 9410.0, 9414.0, 9477.0, 9516.0, 9603.0, 9639.0, 9650.0, 9792.0, 9802.0, 9860.0, 9925.0, 10163.0, 10180.0, 10379.0, 10436.0, 10491.0, 10521.0, 10541.0, 10553.0, 10625.0, 10628.0, 10906.0, 11016.0, 11064.0, 11118.0, 11123.0, 11149.0, 11177.0, 11342.0, 22807.0, 22900.0, 23194.0, 23351.0, 23493.0, 23677.0, 23678.0, 25932.0, 26064.0, 26277.0, 26574.0, 26959.0, 27031.0, 27185.0, 28971.0, 28973.0, 29104.0, 29956.0, 30817.0, 51131.0, 51135.0, 51227.0, 51429.0, 51474.0, 51531.0, 51642.0, 51667.0, 51741.0, 54739.0, 54790.0, 54934.0, 54974.0, 55075.0, 55159.0, 55325.0, 55510.0, 55536.0, 55622.0, 55646.0, 55677.0, 55696.0, 55729.0, 55769.0, 55905.0, 55917.0, 57035.0, 57099.0, 57161.0, 57522.0, 57536.0, 57819.0, 57862.0, 60481.0, 60485.0, 63971.0, 64081.0, 64108.0, 64421.0, 64766.0, 64794.0, 66008.0, 79618.0, 79956.0, 79968.0, 79991.0, 80208.0, 80705.0, 80824.0, 80864.0, 84124.0, 84163.0, 84236.0, 84515.0, 84844.0, 84986.0, 91754.0, 91947.0, 94241.0, 112574.0, 114625.0, 114876.0, 114883.0, 114907.0, 115361.0, 115677.0, 115825.0, 116362.0, 117145.0, 117248.0, 117854.0, 119392.0, 126626.0, 127428.0, 130872.0, 131566.0, 134187.0, 140545.0, 140609.0, 144233.0, 147687.0, 154043.0, 158405.0, 158427.0, 161176.0, 162972.0, 163227.0, 164684.0, 168537.0, 192670.0, 196528.0, 196740.0, 219988.0, 221035.0, 253714.0, 254394.0, 255394.0, 257169.0, 283377.0, 285195.0, 348110.0, 353345.0, 388969.0, 389524.0, 392636.0, 414157.0, 440093.0 
GO:0000981 MF 2.89e-06  39/408  1241/29107 D03 DNA-binding transcription factor activity, RNA polymerase II-specific 405.0, 1112.0, 1997.0, 3431.0, 3660.0, 4775.0, 4780.0, 4790.0, 5241.0, 6667.0, 7643.0, 7716.0, 7745.0, 7746.0, 7775.0, 8820.0, 9603.0, 9925.0, 10379.0, 10780.0, 11016.0, 23493.0, 26959.0, 55762.0, 55769.0, 56987.0, 57594.0, 84124.0, 84163.0, 84614.0, 134187.0, 147687.0, 162972.0, 163227.0, 285267.0, 285268.0, 389524.0, 390980.0, 100381270.0 
GO:0019899 MF 5.61e-06  18/408   369/29107 D03 enzyme binding                           143.0, 672.0, 824.0, 1528.0, 2956.0, 4194.0, 4292.0, 5241.0, 5583.0, 7273.0, 7289.0, 11016.0, 23081.0, 51741.0, 66008.0, 79968.0, 84515.0, 254394.0 
```
