## Supplementary material for "Transcriptional and genetic sex differences for schizophrenia across the dorsolateral prefrontal cortex, hippocampus, and caudate nucleus": Data S4: GO_analysis_module_midnightblue.txt

```
GO:0043066 BP 2.15e-08  25/403   483/29107 D07 negative regulation of apoptotic process 307.0, 308.0, 358.0, 475.0, 847.0, 1603.0, 3065.0, 3303.0, 3304.0, 3397.0, 4057.0, 5051.0, 5894.0, 6195.0, 6608.0, 7009.0, 7157.0, 10105.0, 10519.0, 23564.0, 51176.0, 64855.0, 81567.0, 81788.0, 84942.0 
GO:0001666 BP 3.55e-06  12/403   165/29107 D05 response to hypoxia                      94.0, 283.0, 847.0, 2034.0, 2113.0, 5465.0, 5894.0, 6513.0, 7048.0, 7852.0, 8994.0, 57085.0 
GO:0045893 BP 3.63e-06  25/403   637/29107 D10 positive regulation of transcription, DNA-templated 94.0, 463.0, 999.0, 2113.0, 2122.0, 3065.0, 3551.0, 4041.0, 4286.0, 4772.0, 4773.0, 4855.0, 5465.0, 6195.0, 6239.0, 6615.0, 6737.0, 7157.0, 25805.0, 29946.0, 51176.0, 64764.0, 64855.0, 81844.0, 85363.0 
GO:0042060 BP 6.45e-06   9/403    94/29107 D04 wound healing                            1265.0, 2064.0, 4855.0, 5465.0, 5894.0, 7048.0, 58529.0, 60681.0, 128272.0 
GO:0008285 BP 9.00e-06  19/403   425/29107 D05 negative regulation of cell population proliferation 94.0, 1029.0, 2113.0, 3065.0, 3303.0, 3304.0, 3430.0, 4000.0, 5894.0, 7157.0, 8334.0, 8462.0, 8611.0, 9368.0, 10140.0, 10519.0, 10766.0, 64855.0, 163702.0 
GO:0017148 BP 1.04e-05   8/403    76/29107 D08 negative regulation of translation       283.0, 811.0, 4904.0, 6470.0, 10140.0, 10399.0, 23521.0, 197135.0 
GO:0009410 BP 1.11e-05  15/403   283/29107 D03 response to xenobiotic stimulus          32.0, 347.0, 368.0, 706.0, 811.0, 847.0, 999.0, 1603.0, 1723.0, 3065.0, 3956.0, 4773.0, 7048.0, 8412.0, 375611.0 
GO:0002181 BP 2.39e-05   8/403    85/29107 D08 cytoplasmic translation                  6122.0, 6142.0, 6143.0, 6175.0, 6193.0, 6203.0, 6217.0, 23521.0 
GO:0000122 BP 2.49e-05  29/403   890/29107 D11 negative regulation of transcription by RNA polymerase II 463.0, 595.0, 811.0, 2624.0, 3009.0, 3065.0, 3397.0, 3399.0, 3429.0, 4092.0, 4286.0, 4773.0, 4855.0, 4904.0, 5465.0, 6239.0, 6608.0, 6615.0, 6934.0, 7157.0, 8462.0, 10782.0, 10848.0, 29995.0, 29997.0, 51176.0, 58529.0, 60436.0, 100128927.0 
GO:0070370 BP 2.58e-05   3/403     5/29107 D06 cellular heat acclimation                3303.0, 3304.0, 440498.0 
GO:0045087 BP 2.77e-05  19/403   461/29107 D06 innate immune response                   283.0, 720.0, 721.0, 1435.0, 3105.0, 3106.0, 3107.0, 3429.0, 3430.0, 3551.0, 6737.0, 9051.0, 26472.0, 79792.0, 81844.0, 84166.0, 84282.0, 85363.0, 140564.0 
GO:0070062 CC 3.91e-26  98/403  2169/29107 D06 extracellular exosome                    221.0, 307.0, 308.0, 347.0, 358.0, 634.0, 706.0, 720.0, 721.0, 754.0, 760.0, 811.0, 847.0, 873.0, 962.0, 967.0, 975.0, 999.0, 1200.0, 1476.0, 1514.0, 1522.0, 1777.0, 2050.0, 2787.0, 3105.0, 3106.0, 3107.0, 3127.0, 3303.0, 3304.0, 3691.0, 3732.0, 3913.0, 3931.0, 3956.0, 3959.0, 4046.0, 4057.0, 4125.0, 4218.0, 4668.0, 4904.0, 5216.0, 5224.0, 5269.0, 5333.0, 5349.0, 5479.0, 5696.0, 5721.0, 5725.0, 6122.0, 6175.0, 6193.0, 6203.0, 6217.0, 6239.0, 6470.0, 6513.0, 6575.0, 6608.0, 6813.0, 7094.0, 7852.0, 8334.0, 8337.0, 8349.0, 8611.0, 8673.0, 8741.0, 8969.0, 8991.0, 9368.0, 9961.0, 10103.0, 10327.0, 10399.0, 10493.0, 10519.0, 10791.0, 23385.0, 23452.0, 23564.0, 26022.0, 30008.0, 51599.0, 55020.0, 55766.0, 55890.0, 64114.0, 64855.0, 79073.0, 81567.0, 83483.0, 84171.0, 113189.0, 440689.0 
GO:0016020 CC 1.62e-17  82/403  2127/29107 D02 membrane                                 308.0, 368.0, 634.0, 754.0, 811.0, 831.0, 847.0, 962.0, 975.0, 1265.0, 1435.0, 1603.0, 1743.0, 2787.0, 3105.0, 3106.0, 3107.0, 3117.0, 3185.0, 3430.0, 3707.0, 3959.0, 4046.0, 4172.0, 5216.0, 5331.0, 5479.0, 5551.0, 5721.0, 5725.0, 6142.0, 6143.0, 6175.0, 6184.0, 6193.0, 6203.0, 6217.0, 6238.0, 6513.0, 6560.0, 6575.0, 7009.0, 8412.0, 8602.0, 8611.0, 8664.0, 8673.0, 8741.0, 8991.0, 9051.0, 9121.0, 9368.0, 9902.0, 9961.0, 10103.0, 10105.0, 10226.0, 10241.0, 10519.0, 11270.0, 23385.0, 23521.0, 23753.0, 26020.0, 27173.0, 51107.0, 51599.0, 55254.0, 55741.0, 60681.0, 64072.0, 79443.0, 80833.0, 83596.0, 84171.0, 84876.0, 93129.0, 115362.0, 147015.0, 196883.0, 619189.0, 111089941.0 
GO:0005829 CC 6.01e-16 141/403  5294/29107 D02 cytosol                                  32.0, 54.0, 141.0, 151.0, 221.0, 283.0, 308.0, 475.0, 595.0, 706.0, 760.0, 811.0, 831.0, 847.0, 873.0, 1019.0, 1029.0, 1476.0, 1723.0, 1743.0, 1936.0, 2034.0, 2050.0, 2064.0, 2122.0, 2318.0, 3065.0, 3155.0, 3185.0, 3303.0, 3304.0, 3430.0, 3551.0, 3603.0, 3613.0, 3707.0, 3956.0, 4000.0, 4092.0, 4218.0, 4682.0, 4772.0, 4773.0, 4804.0, 4855.0, 4904.0, 5216.0, 5224.0, 5269.0, 5331.0, 5551.0, 5696.0, 5721.0, 5723.0, 5778.0, 5894.0, 5998.0, 6122.0, 6142.0, 6143.0, 6175.0, 6184.0, 6193.0, 6195.0, 6203.0, 6217.0, 6236.0, 6446.0, 6470.0, 6513.0, 6615.0, 6737.0, 6776.0, 6813.0, 7048.0, 7094.0, 7157.0, 7205.0, 7867.0, 8349.0, 8462.0, 8495.0, 8664.0, 8673.0, 8741.0, 8970.0, 8991.0, 8994.0, 9051.0, 9654.0, 9961.0, 10018.0, 10226.0, 10241.0, 10276.0, 10327.0, 10399.0, 10766.0, 10848.0, 23102.0, 23498.0, 23521.0, 23564.0, 26259.0, 26353.0, 27147.0, 27237.0, 29941.0, 29997.0, 51171.0, 51226.0, 53630.0, 54453.0, 55062.0, 55544.0, 55616.0, 55756.0, 57139.0, 63898.0, 64855.0, 79792.0, 81844.0, 83439.0, 84166.0, 84282.0, 84876.0, 84942.0, 85363.0, 90427.0, 91107.0, 92689.0, 113675.0, 123920.0, 128272.0, 150368.0, 152503.0, 221178.0, 282969.0, 284119.0, 440498.0, 440689.0 
GO:0005925 CC 1.48e-12  29/403   418/29107 D05 focal adhesion                           308.0, 811.0, 847.0, 975.0, 1265.0, 1466.0, 2318.0, 3303.0, 3304.0, 3603.0, 3691.0, 5216.0, 5479.0, 6122.0, 6143.0, 6175.0, 6193.0, 6203.0, 6217.0, 7094.0, 7205.0, 8412.0, 8462.0, 8994.0, 9902.0, 11078.0, 23385.0, 23521.0, 55616.0 
GO:0005886 CC 1.63e-12 118/403  4500/29107 D03 plasma membrane                          94.0, 151.0, 221.0, 307.0, 358.0, 368.0, 634.0, 720.0, 721.0, 760.0, 847.0, 962.0, 967.0, 975.0, 999.0, 1435.0, 1514.0, 1522.0, 1945.0, 2050.0, 2064.0, 2213.0, 2318.0, 2359.0, 2619.0, 2787.0, 3105.0, 3106.0, 3107.0, 3117.0, 3118.0, 3127.0, 3185.0, 3303.0, 3304.0, 3603.0, 3691.0, 3732.0, 3764.0, 4041.0, 4046.0, 4057.0, 4092.0, 4218.0, 4682.0, 4804.0, 4855.0, 4919.0, 5168.0, 5269.0, 5333.0, 5349.0, 5551.0, 5894.0, 5998.0, 6236.0, 6446.0, 6513.0, 6560.0, 6575.0, 6608.0, 6614.0, 6813.0, 7048.0, 7094.0, 7205.0, 7852.0, 7923.0, 8578.0, 8611.0, 8673.0, 8787.0, 8970.0, 8994.0, 9051.0, 10103.0, 10268.0, 10519.0, 10723.0, 10791.0, 11018.0, 23166.0, 23189.0, 23385.0, 23632.0, 25805.0, 26020.0, 26022.0, 27173.0, 51107.0, 51374.0, 51599.0, 51705.0, 54852.0, 55640.0, 55890.0, 57085.0, 57664.0, 57716.0, 64114.0, 64855.0, 79056.0, 79652.0, 79792.0, 84168.0, 84876.0, 90427.0, 93129.0, 115330.0, 121227.0, 152503.0, 157638.0, 163702.0, 196883.0, 284119.0, 374395.0, 100128927.0, 100507436.0 
GO:0005737 CC 3.35e-11 118/403  4713/29107 D02 cytoplasm                                221.0, 307.0, 308.0, 347.0, 358.0, 463.0, 595.0, 754.0, 760.0, 811.0, 831.0, 847.0, 999.0, 1029.0, 1466.0, 1476.0, 1936.0, 2113.0, 2121.0, 2318.0, 2624.0, 3065.0, 3303.0, 3304.0, 3399.0, 3430.0, 3551.0, 3613.0, 3707.0, 3956.0, 4057.0, 4092.0, 4286.0, 4668.0, 4772.0, 4773.0, 4904.0, 4919.0, 5051.0, 5216.0, 5269.0, 5333.0, 5479.0, 5721.0, 5723.0, 5778.0, 5894.0, 6122.0, 6175.0, 6195.0, 6203.0, 6239.0, 6446.0, 6470.0, 6615.0, 6737.0, 7009.0, 7157.0, 7205.0, 7852.0, 7867.0, 8412.0, 8673.0, 8741.0, 8787.0, 8994.0, 9051.0, 9368.0, 9961.0, 10103.0, 10105.0, 10140.0, 10226.0, 10241.0, 10399.0, 10519.0, 10763.0, 10766.0, 10782.0, 11078.0, 11099.0, 11186.0, 23189.0, 23474.0, 23498.0, 23521.0, 25805.0, 25853.0, 26112.0, 26353.0, 26472.0, 29995.0, 51176.0, 55062.0, 57664.0, 57716.0, 63898.0, 64855.0, 66002.0, 80833.0, 81788.0, 81844.0, 84166.0, 84282.0, 85363.0, 115362.0, 132884.0, 140564.0, 147912.0, 157638.0, 196883.0, 197135.0, 221178.0, 284119.0, 285025.0, 375611.0, 100128927.0, 100507436.0 
GO:0016021 CC 8.32e-09  90/403  3536/29107 D03 integral component of membrane           54.0, 358.0, 368.0, 634.0, 706.0, 754.0, 975.0, 999.0, 1435.0, 1603.0, 1723.0, 2064.0, 2121.0, 2217.0, 2359.0, 2619.0, 3429.0, 4041.0, 4804.0, 4814.0, 5551.0, 5959.0, 6184.0, 6513.0, 6608.0, 6614.0, 6746.0, 7009.0, 7048.0, 7852.0, 8578.0, 8673.0, 8992.0, 9121.0, 9249.0, 9469.0, 9902.0, 10493.0, 11018.0, 11061.0, 11270.0, 23385.0, 23632.0, 25805.0, 26020.0, 26022.0, 27173.0, 29095.0, 51107.0, 51374.0, 51599.0, 51705.0, 53827.0, 54718.0, 54852.0, 55194.0, 55254.0, 55568.0, 55640.0, 55650.0, 57085.0, 57493.0, 64072.0, 64091.0, 64114.0, 64764.0, 66002.0, 79001.0, 79056.0, 79073.0, 79652.0, 79792.0, 80270.0, 83483.0, 84168.0, 84752.0, 93129.0, 113189.0, 115330.0, 121227.0, 123920.0, 132884.0, 135932.0, 148327.0, 154467.0, 163702.0, 200634.0, 374395.0, 619189.0, 100128731.0 
GO:0005634 CC 1.39e-08 121/403  5371/29107 D05 nucleus                                  32.0, 35.0, 283.0, 307.0, 358.0, 463.0, 595.0, 754.0, 811.0, 1019.0, 1029.0, 1466.0, 1476.0, 1514.0, 1743.0, 1936.0, 2064.0, 2113.0, 2122.0, 2624.0, 3007.0, 3009.0, 3065.0, 3185.0, 3303.0, 3304.0, 3397.0, 3399.0, 3430.0, 3551.0, 3707.0, 3956.0, 4000.0, 4057.0, 4092.0, 4172.0, 4286.0, 4682.0, 4772.0, 4773.0, 4855.0, 4904.0, 5216.0, 5224.0, 5331.0, 5465.0, 5479.0, 5696.0, 5725.0, 5998.0, 6122.0, 6175.0, 6203.0, 6239.0, 6446.0, 6470.0, 6615.0, 6737.0, 6934.0, 7009.0, 7157.0, 7205.0, 7852.0, 7867.0, 8334.0, 8337.0, 8349.0, 8462.0, 8787.0, 8969.0, 8970.0, 8994.0, 9961.0, 10140.0, 10241.0, 10276.0, 10399.0, 10519.0, 10766.0, 10848.0, 11078.0, 11186.0, 23189.0, 23521.0, 25925.0, 26112.0, 26353.0, 28999.0, 29941.0, 29946.0, 29995.0, 51176.0, 55544.0, 55756.0, 55766.0, 57716.0, 58529.0, 60436.0, 64236.0, 64761.0, 64764.0, 64855.0, 64900.0, 79156.0, 83439.0, 83596.0, 84166.0, 91107.0, 116071.0, 132884.0, 140564.0, 147912.0, 148327.0, 148398.0, 197135.0, 197370.0, 284119.0, 375757.0, 440498.0, 440689.0, 100128927.0 
GO:0005783 CC 6.78e-08  38/403  1042/29107 D05 endoplasmic reticulum                    347.0, 706.0, 811.0, 831.0, 847.0, 1522.0, 1936.0, 3105.0, 3106.0, 3107.0, 3303.0, 3304.0, 4041.0, 5479.0, 6175.0, 6184.0, 6238.0, 6746.0, 7009.0, 7157.0, 9601.0, 10519.0, 11018.0, 23385.0, 23753.0, 26022.0, 29095.0, 51107.0, 51661.0, 55741.0, 57333.0, 60681.0, 64764.0, 79001.0, 81567.0, 148327.0, 284119.0, 111089941.0 
GO:0071556 CC 8.53e-08   7/403    28/29107 D06 integral component of lumenal side of endoplasmic reticulum membrane 811.0, 3105.0, 3106.0, 3107.0, 3117.0, 3118.0, 3127.0 
GO:0005887 CC 4.64e-07  44/403  1403/29107 D04 integral component of plasma membrane    94.0, 151.0, 358.0, 634.0, 967.0, 975.0, 1140.0, 2050.0, 2064.0, 2213.0, 3105.0, 3106.0, 3107.0, 3117.0, 3118.0, 3732.0, 4804.0, 4855.0, 4919.0, 5349.0, 6513.0, 6560.0, 6575.0, 7009.0, 7048.0, 8611.0, 9121.0, 10103.0, 10268.0, 10723.0, 10791.0, 23166.0, 23385.0, 51107.0, 54621.0, 55890.0, 56099.0, 56100.0, 83882.0, 84876.0, 114897.0, 196883.0, 375611.0, 100507436.0 
GO:0022626 CC 1.07e-06   9/403    76/29107 D06 cytosolic ribosome                       347.0, 6122.0, 6142.0, 6143.0, 6175.0, 6193.0, 6203.0, 6217.0, 23521.0 
GO:0005788 CC 1.53e-06  17/403   306/29107 D05 endoplasmic reticulum lumen              720.0, 811.0, 1435.0, 1522.0, 2200.0, 3913.0, 3956.0, 5479.0, 5959.0, 9601.0, 23753.0, 51661.0, 55741.0, 57333.0, 60681.0, 81567.0, 111089941.0 
GO:0009986 CC 2.25e-06  24/403   579/29107 D02 cell surface                             94.0, 151.0, 307.0, 634.0, 811.0, 967.0, 1522.0, 3105.0, 3106.0, 3107.0, 3691.0, 3956.0, 4057.0, 4804.0, 4855.0, 4919.0, 7094.0, 7852.0, 9601.0, 10268.0, 10791.0, 83483.0, 84168.0, 100507436.0 
GO:0048471 CC 2.88e-06  27/403   713/29107 D02 perinuclear region of cytoplasm          307.0, 347.0, 811.0, 999.0, 1019.0, 1435.0, 2064.0, 3065.0, 3303.0, 3304.0, 4172.0, 5479.0, 8673.0, 9051.0, 9368.0, 9961.0, 10103.0, 10241.0, 10399.0, 10519.0, 10791.0, 26259.0, 29941.0, 51374.0, 79156.0, 83483.0, 115362.0 
GO:1990904 CC 1.01e-05  11/403   153/29107 D02 ribonucleoprotein complex                3185.0, 3303.0, 3304.0, 4773.0, 4904.0, 6175.0, 6193.0, 6203.0, 6737.0, 23521.0, 84282.0 
GO:0005576 CC 1.31e-05  49/403  1854/29107 D02 extracellular region                     283.0, 308.0, 347.0, 720.0, 721.0, 811.0, 847.0, 999.0, 1265.0, 1435.0, 1476.0, 1514.0, 1522.0, 1945.0, 2050.0, 2200.0, 3303.0, 3304.0, 3603.0, 3913.0, 3931.0, 3956.0, 3959.0, 4057.0, 4125.0, 4804.0, 4814.0, 4855.0, 4904.0, 5269.0, 5551.0, 6352.0, 6614.0, 6813.0, 7094.0, 8741.0, 9961.0, 10493.0, 11061.0, 30008.0, 51705.0, 57188.0, 57493.0, 79056.0, 79792.0, 80833.0, 81567.0, 84034.0, 147015.0 
GO:0005654 CC 1.36e-05  84/403  3805/29107 D02 nucleoplasm                              35.0, 368.0, 463.0, 595.0, 754.0, 967.0, 1019.0, 1376.0, 1723.0, 1743.0, 1936.0, 2034.0, 2113.0, 2122.0, 2624.0, 3065.0, 3185.0, 3303.0, 3304.0, 3397.0, 3399.0, 4000.0, 4092.0, 4125.0, 4172.0, 4286.0, 4772.0, 4773.0, 4804.0, 4855.0, 4904.0, 5465.0, 5479.0, 5696.0, 5721.0, 5725.0, 5778.0, 6193.0, 6195.0, 6203.0, 6217.0, 6446.0, 6470.0, 6615.0, 6737.0, 6776.0, 6934.0, 7157.0, 7867.0, 8334.0, 8349.0, 8462.0, 8602.0, 8741.0, 8970.0, 8994.0, 10103.0, 10399.0, 10519.0, 10848.0, 23474.0, 26353.0, 28999.0, 29995.0, 29997.0, 51176.0, 55616.0, 55756.0, 60436.0, 64764.0, 64855.0, 79042.0, 79792.0, 81844.0, 83439.0, 85363.0, 92689.0, 148327.0, 152503.0, 197370.0, 221178.0, 284119.0, 440689.0, 100128927.0 
GO:0000786 CC 1.86e-05   9/403   107/29107 D03 nucleosome                               3007.0, 3009.0, 8334.0, 8337.0, 8349.0, 8969.0, 8970.0, 55766.0, 440689.0 
GO:0010008 CC 1.89e-05  13/403   227/29107 D06 endosome membrane                        967.0, 2064.0, 2217.0, 3117.0, 3118.0, 8992.0, 10226.0, 23385.0, 51107.0, 55062.0, 64114.0, 79156.0, 84168.0 
GO:0005764 CC 3.64e-05  14/403   277/29107 D07 lysosome                                 54.0, 811.0, 847.0, 1200.0, 1514.0, 1522.0, 1777.0, 4125.0, 4668.0, 7852.0, 10268.0, 79156.0, 79443.0, 220441.0 
GO:0030670 CC 6.29e-05   7/403    72/29107 D07 phagocytic vesicle membrane              811.0, 3105.0, 3106.0, 3107.0, 4218.0, 8673.0, 8992.0 
GO:0042383 CC 8.29e-05   8/403   101/29107 D04 sarcolemma                               358.0, 2318.0, 3764.0, 6513.0, 10519.0, 23336.0, 23385.0, 64091.0 
GO:0012507 CC 1.00e-04   6/403    54/29107 D07 ER to Golgi transport vesicle membrane   3105.0, 3106.0, 3107.0, 3117.0, 3118.0, 3127.0 
GO:0042612 CC 1.40e-04   3/403     8/29107 D05 MHC class I protein complex              3105.0, 3106.0, 3107.0 
GO:0043231 CC 2.31e-04  26/403   846/29107 D04 intracellular membrane-bounded organelle 151.0, 706.0, 847.0, 967.0, 1514.0, 4125.0, 4904.0, 5479.0, 6608.0, 6615.0, 10103.0, 10105.0, 10241.0, 28999.0, 29997.0, 51374.0, 55616.0, 55890.0, 57085.0, 57188.0, 57333.0, 64114.0, 66002.0, 79443.0, 197370.0, 284119.0 
GO:0005789 CC 3.59e-04  28/403   973/29107 D04 endoplasmic reticulum membrane           368.0, 811.0, 1603.0, 3105.0, 3429.0, 4855.0, 5051.0, 5959.0, 6184.0, 6446.0, 6746.0, 7009.0, 9249.0, 11018.0, 26022.0, 27173.0, 51107.0, 51226.0, 55254.0, 55650.0, 57085.0, 63874.0, 64764.0, 64900.0, 66002.0, 79001.0, 80270.0, 148327.0 
GO:0031982 CC 4.11e-04   9/403   160/29107 D04 vesicle                                  221.0, 975.0, 3303.0, 3304.0, 8673.0, 9368.0, 10103.0, 10519.0, 55890.0 
GO:0005912 CC 4.50e-04   9/403   162/29107 D05 adherens junction                        634.0, 999.0, 4092.0, 7094.0, 8994.0, 23336.0, 64236.0, 64855.0, 79652.0 
GO:0030666 CC 4.55e-04   6/403    71/29107 D06 endocytic vesicle membrane               3117.0, 3118.0, 3127.0, 6608.0, 8578.0, 23166.0 
GO:0005667 CC 4.69e-04  10/403   198/29107 D02 transcription regulator complex          463.0, 1019.0, 2034.0, 2624.0, 4772.0, 4773.0, 7157.0, 8994.0, 51176.0, 147912.0 
GO:0042470 CC 4.91e-04   7/403   100/29107 D08 melanosome                               967.0, 1200.0, 5479.0, 6184.0, 6513.0, 9601.0, 23385.0 
GO:0009925 CC 5.21e-04   5/403    48/29107 D04 basal plasma membrane                    358.0, 634.0, 975.0, 2064.0, 3691.0 
GO:0098797 CC 5.28e-04   3/403    12/29107 D03 plasma membrane protein complex          2121.0, 9368.0, 132884.0 
GO:0008250 CC 5.28e-04   3/403    12/29107 D04 oligosaccharyltransferase complex        1603.0, 6184.0, 100128731.0 
GO:0005901 CC 6.56e-04   6/403    76/29107 D06 caveola                                  6513.0, 6608.0, 7048.0, 8611.0, 83483.0, 284119.0 
GO:1990907 CC 6.80e-04   3/403    13/29107 D04 beta-catenin-TCF complex                 6934.0, 51176.0, 83439.0 
GO:0043235 CC 7.13e-04  10/403   209/29107 D02 receptor complex                         94.0, 2050.0, 2064.0, 3691.0, 4041.0, 4919.0, 7048.0, 10268.0, 55890.0, 84171.0 
GO:0005765 CC 7.87e-04  13/403   331/29107 D07 lysosomal membrane                       967.0, 3117.0, 3118.0, 3127.0, 6560.0, 8673.0, 8992.0, 10103.0, 23385.0, 51374.0, 64114.0, 79156.0, 220441.0 
GO:0062023 CC 8.00e-04  14/403   374/29107 D04 collagen-containing extracellular matrix 307.0, 308.0, 811.0, 1476.0, 1514.0, 1522.0, 2200.0, 3913.0, 3956.0, 3959.0, 5269.0, 23452.0, 30008.0, 84034.0 
GO:0072562 CC 1.02e-03   7/403   113/29107 D02 blood microparticle                      720.0, 721.0, 3303.0, 3304.0, 3959.0, 5216.0, 6513.0 
GO:0022625 CC 1.06e-03   5/403    56/29107 D05 cytosolic large ribosomal subunit        6122.0, 6142.0, 6143.0, 6175.0, 23521.0 
GO:0005515 MF 1.46e-33 291/403 12418/29107 D02 protein binding                          32.0, 94.0, 141.0, 151.0, 221.0, 283.0, 307.0, 308.0, 347.0, 358.0, 463.0, 475.0, 595.0, 634.0, 706.0, 754.0, 760.0, 811.0, 831.0, 962.0, 967.0, 975.0, 999.0, 1019.0, 1029.0, 1140.0, 1200.0, 1376.0, 1435.0, 1466.0, 1514.0, 1522.0, 1583.0, 1723.0, 1743.0, 1936.0, 1945.0, 2034.0, 2050.0, 2064.0, 2113.0, 2122.0, 2200.0, 2213.0, 2217.0, 2318.0, 2359.0, 2619.0, 2624.0, 2787.0, 3009.0, 3065.0, 3105.0, 3106.0, 3107.0, 3117.0, 3118.0, 3185.0, 3303.0, 3304.0, 3397.0, 3399.0, 3429.0, 3430.0, 3551.0, 3613.0, 3691.0, 3707.0, 3732.0, 3764.0, 3913.0, 3931.0, 3956.0, 3959.0, 4000.0, 4041.0, 4057.0, 4092.0, 4172.0, 4218.0, 4286.0, 4299.0, 4682.0, 4772.0, 4773.0, 4804.0, 4814.0, 4855.0, 4904.0, 4919.0, 5216.0, 5224.0, 5331.0, 5333.0, 5465.0, 5479.0, 5551.0, 5696.0, 5721.0, 5725.0, 5778.0, 5894.0, 5998.0, 6122.0, 6142.0, 6143.0, 6175.0, 6184.0, 6193.0, 6195.0, 6203.0, 6217.0, 6236.0, 6352.0, 6446.0, 6470.0, 6513.0, 6560.0, 6608.0, 6615.0, 6737.0, 6746.0, 6776.0, 6813.0, 6934.0, 7009.0, 7048.0, 7094.0, 7157.0, 7205.0, 7852.0, 7867.0, 7923.0, 8334.0, 8337.0, 8349.0, 8412.0, 8462.0, 8495.0, 8578.0, 8611.0, 8664.0, 8673.0, 8969.0, 8970.0, 8991.0, 8992.0, 8994.0, 9051.0, 9121.0, 9368.0, 9601.0, 9902.0, 9961.0, 10018.0, 10103.0, 10105.0, 10140.0, 10201.0, 10226.0, 10241.0, 10268.0, 10276.0, 10327.0, 10399.0, 10493.0, 10519.0, 10763.0, 10766.0, 10782.0, 10791.0, 10848.0, 11018.0, 11099.0, 11186.0, 11270.0, 23102.0, 23166.0, 23189.0, 23336.0, 23385.0, 23452.0, 23474.0, 23498.0, 23564.0, 23753.0, 25805.0, 25853.0, 25925.0, 26020.0, 26022.0, 26259.0, 26353.0, 27173.0, 27237.0, 28999.0, 29095.0, 29941.0, 29946.0, 29995.0, 29997.0, 30008.0, 51107.0, 51171.0, 51176.0, 51374.0, 51661.0, 53827.0, 54852.0, 55062.0, 55106.0, 55194.0, 55254.0, 55526.0, 55544.0, 55603.0, 55616.0, 55650.0, 55756.0, 57085.0, 57139.0, 57188.0, 57333.0, 57493.0, 57664.0, 57716.0, 58529.0, 60681.0, 63874.0, 63898.0, 64072.0, 64114.0, 64236.0, 64855.0, 64927.0, 66002.0, 79001.0, 79056.0, 79073.0, 79156.0, 79443.0, 79792.0, 80221.0, 80270.0, 81567.0, 81788.0, 81844.0, 83483.0, 84034.0, 84166.0, 84168.0, 84171.0, 84282.0, 84876.0, 85363.0, 90427.0, 92689.0, 93129.0, 112817.0, 114897.0, 115362.0, 116071.0, 121227.0, 123920.0, 128272.0, 135932.0, 147912.0, 148327.0, 148398.0, 150368.0, 152503.0, 154467.0, 157638.0, 163702.0, 196883.0, 197135.0, 197370.0, 200634.0, 220441.0, 221178.0, 254295.0, 284119.0, 284618.0, 285025.0, 374395.0, 375757.0, 400569.0, 440498.0, 100128731.0, 100128927.0, 100507436.0 
GO:0046977 MF 2.63e-06   3/403     3/29107 D03 TAP binding                              3105.0, 3106.0, 3107.0 
GO:0042802 MF 6.33e-06  43/403  1495/29107 D03 identical protein binding                32.0, 307.0, 358.0, 634.0, 847.0, 999.0, 1435.0, 2064.0, 2113.0, 2200.0, 3397.0, 3429.0, 3430.0, 3551.0, 3956.0, 5224.0, 5551.0, 5721.0, 5723.0, 5894.0, 6352.0, 6470.0, 6513.0, 6737.0, 7157.0, 8495.0, 9051.0, 9961.0, 10848.0, 23474.0, 26353.0, 29997.0, 51171.0, 83483.0, 84282.0, 84876.0, 85363.0, 113675.0, 114897.0, 115362.0, 147040.0, 284119.0, 375611.0 
GO:0003723 MF 1.50e-05  40/403  1388/29107 D04 RNA binding                              811.0, 831.0, 1029.0, 1476.0, 3007.0, 3009.0, 3105.0, 3185.0, 3303.0, 3304.0, 3956.0, 4904.0, 5216.0, 5479.0, 5725.0, 6122.0, 6142.0, 6143.0, 6175.0, 6184.0, 6193.0, 6203.0, 6217.0, 6238.0, 6737.0, 7205.0, 8602.0, 8664.0, 9601.0, 10399.0, 23521.0, 29997.0, 55544.0, 55603.0, 57169.0, 64761.0, 81844.0, 140564.0, 197135.0, 284119.0 
GO:0042605 MF 1.70e-05   5/403    24/29107 D04 peptide antigen binding                  3105.0, 3106.0, 3107.0, 3117.0, 3127.0 
GO:0008134 MF 1.75e-05  12/403   193/29107 D03 transcription factor binding             595.0, 2034.0, 2113.0, 2624.0, 3065.0, 4772.0, 4773.0, 5168.0, 5465.0, 6934.0, 7157.0, 10848.0 
GO:0045296 MF 3.84e-05  15/403   315/29107 D04 cadherin binding                         831.0, 999.0, 1265.0, 1936.0, 3303.0, 5216.0, 5331.0, 7094.0, 10226.0, 10399.0, 10848.0, 27237.0, 53827.0, 64072.0, 64855.0 
```
