## Supplementary material for "Transcriptional and genetic sex differences for schizophrenia across the dorsolateral prefrontal cortex, hippocampus, and caudate nucleus": Data S4: GO_analysis_module_orange.txt

```
GO:0007026 BP 6.71e-07   5/183    27/29107 D10 negative regulation of microtubule depolymerization 4131.0, 23332.0, 57159.0, 89795.0, 89927.0 
GO:0006813 BP 4.51e-06   6/183    68/29107 D07 potassium ion transport                  3738.0, 3739.0, 3752.0, 3756.0, 3775.0, 4905.0 
GO:0051260 BP 6.78e-06   7/183   111/29107 D07 protein homooligomerization              3738.0, 3739.0, 3752.0, 10367.0, 57528.0, 170850.0, 386618.0 
GO:0034765 BP 7.63e-06   7/183   113/29107 D06 regulation of ion transmembrane transport 3738.0, 3739.0, 3752.0, 3756.0, 55799.0, 56479.0, 170850.0 
GO:0071805 BP 1.26e-05   7/183   122/29107 D08 potassium ion transmembrane transport    3738.0, 3739.0, 3752.0, 3756.0, 3775.0, 56479.0, 170850.0 
GO:0098978 CC 3.95e-10  16/183   332/29107 D04 glutamatergic synapse                    1949.0, 2911.0, 3738.0, 4884.0, 5800.0, 8499.0, 8618.0, 10718.0, 27020.0, 27445.0, 53616.0, 54477.0, 81832.0, 145581.0, 148281.0, 401190.0 
GO:0005886 CC 1.31e-08  59/183  4500/29107 D03 plasma membrane                          273.0, 762.0, 867.0, 1607.0, 1949.0, 2774.0, 2842.0, 2911.0, 2917.0, 3738.0, 3739.0, 3752.0, 3756.0, 3775.0, 4033.0, 4131.0, 4884.0, 4886.0, 4889.0, 4905.0, 4978.0, 5493.0, 5594.0, 5746.0, 5800.0, 5924.0, 6262.0, 6511.0, 7533.0, 8825.0, 9693.0, 9747.0, 10125.0, 22999.0, 23301.0, 24141.0, 25927.0, 26960.0, 27020.0, 27111.0, 50937.0, 51299.0, 53616.0, 54331.0, 56479.0, 57535.0, 57709.0, 65059.0, 81796.0, 85397.0, 114787.0, 114788.0, 130074.0, 148281.0, 170850.0, 285704.0, 343450.0, 440279.0, 105378803.0 
GO:0030424 CC 1.26e-07  13/183   318/29107 D05 axon                                     1496.0, 2917.0, 3738.0, 3739.0, 4131.0, 5594.0, 5800.0, 8499.0, 10439.0, 27020.0, 27445.0, 53616.0, 130074.0 
GO:0099061 CC 5.61e-07   6/183    48/29107 D08 integral component of postsynaptic density membrane 1949.0, 5800.0, 27020.0, 53616.0, 81832.0, 145581.0 
GO:0008076 CC 5.74e-07   7/183    77/29107 D07 voltage-gated potassium channel complex  3738.0, 3739.0, 3752.0, 3756.0, 3775.0, 56479.0, 170850.0 
GO:0030672 CC 7.39e-06   6/183    74/29107 D08 synaptic vesicle membrane                273.0, 23312.0, 24141.0, 132204.0, 148281.0, 440279.0 
GO:0014069 CC 2.85e-05   9/183   247/29107 D04 postsynaptic density                     3752.0, 4131.0, 4905.0, 5071.0, 5594.0, 23362.0, 27445.0, 54477.0, 81832.0 
GO:0098982 CC 5.66e-05   5/183    65/29107 D04 GABA-ergic synapse                       3752.0, 5800.0, 27020.0, 27445.0, 145581.0 
GO:0048786 CC 1.05e-04   4/183    39/29107 D02 presynaptic active zone                  2917.0, 8499.0, 22999.0, 440279.0 
GO:0098839 CC 1.16e-04   4/183    40/29107 D06 postsynaptic density membrane            2911.0, 3756.0, 8825.0, 81832.0 
GO:0035363 CC 2.34e-04   2/183     4/29107 D03 histone locus body                       23379.0, 84524.0 
GO:0045202 CC 2.51e-04  10/183   403/29107 D03 synapse                                  4131.0, 4889.0, 6511.0, 8825.0, 9693.0, 10439.0, 27445.0, 51299.0, 56123.0, 85397.0 
GO:0005887 CC 3.27e-04  21/183  1403/29107 D04 integral component of plasma membrane    1949.0, 2842.0, 2911.0, 2917.0, 3739.0, 3756.0, 3775.0, 4033.0, 4886.0, 4889.0, 5746.0, 5800.0, 6511.0, 9693.0, 10718.0, 50937.0, 56123.0, 56479.0, 57535.0, 81796.0, 127943.0 
GO:0005249 MF 1.76e-06   6/183    58/29107 D09 voltage-gated potassium channel activity 3738.0, 3739.0, 3752.0, 3756.0, 56479.0, 170850.0 
GO:0005251 MF 1.91e-06   5/183    33/29107 D10 delayed rectifier potassium channel activity 3738.0, 3739.0, 3756.0, 56479.0, 170850.0 
GO:0044325 MF 2.10e-06   8/183   133/29107 D03 transmembrane transporter binding        2280.0, 3752.0, 3756.0, 6262.0, 7533.0, 9747.0, 22999.0, 27020.0 
GO:0008017 MF 3.65e-05   9/183   255/29107 D05 microtubule binding                      1780.0, 4033.0, 4131.0, 8480.0, 23332.0, 55638.0, 57159.0, 89795.0, 252969.0 
```
