## Supplementary material for "Transcriptional and genetic sex differences for schizophrenia across the dorsolateral prefrontal cortex, hippocampus, and caudate nucleus": Data S4: GO_analysis_module_paleturquoise.txt

```
GO:0021675 BP 4.55e-07   4/127    15/29107 D03 nerve development                        627.0, 4908.0, 8828.0, 8829.0 
GO:0007267 BP 7.55e-06   8/127   228/29107 D03 cell-cell signaling                      147.0, 148.0, 2250.0, 4908.0, 5125.0, 7253.0, 8829.0, 9037.0 
GO:0043195 CC 3.54e-06   5/127    53/29107 D03 terminal bouton                          793.0, 1258.0, 6571.0, 7399.0, 10590.0 
GO:0005887 CC 1.10e-05  19/127  1403/29107 D04 integral component of plasma membrane    147.0, 148.0, 1134.0, 2045.0, 4887.0, 6340.0, 6571.0, 7201.0, 7253.0, 7292.0, 9152.0, 23767.0, 26167.0, 56114.0, 56127.0, 56129.0, 64881.0, 90139.0, 117532.0 
GO:0099055 CC 4.48e-05   4/127    45/29107 D06 integral component of postsynaptic membrane 148.0, 8828.0, 8829.0, 23767.0 
```
