## Supplementary material for "Transcriptional and genetic sex differences for schizophrenia across the dorsolateral prefrontal cortex, hippocampus, and caudate nucleus": Data S4: GO_analysis_module_pink.txt

```
GO:0003341 BP 4.05e-43  30/538    42/29107 D04 cilium movement                          1767.0, 1770.0, 8701.0, 23639.0, 25876.0, 26074.0, 27019.0, 51364.0, 54768.0, 55036.0, 55130.0, 56171.0, 64446.0, 79740.0, 79819.0, 83538.0, 83894.0, 89876.0, 93233.0, 118491.0, 123872.0, 144406.0, 154313.0, 161582.0, 200373.0, 220136.0, 221421.0, 345895.0, 348807.0, 387885.0 
GO:0060271 BP 8.37e-34  44/538   205/29107 D07 cilium assembly                          585.0, 1767.0, 2302.0, 4117.0, 5990.0, 8382.0, 27077.0, 27285.0, 51473.0, 55112.0, 55582.0, 55779.0, 56683.0, 56912.0, 57539.0, 57545.0, 64446.0, 79583.0, 79600.0, 79659.0, 79867.0, 79989.0, 80173.0, 80217.0, 83659.0, 84747.0, 85478.0, 91147.0, 112752.0, 118491.0, 123872.0, 144535.0, 146845.0, 150483.0, 154865.0, 161502.0, 199221.0, 200373.0, 220136.0, 257236.0, 339145.0, 347240.0, 399949.0, 647309.0 
GO:0007018 BP 1.00e-18  21/538    80/29107 D03 microtubule-based movement               1767.0, 1768.0, 1770.0, 8701.0, 9493.0, 27019.0, 55112.0, 55567.0, 55582.0, 56171.0, 64147.0, 64446.0, 79659.0, 79819.0, 83657.0, 126820.0, 146754.0, 196385.0, 200132.0, 201625.0, 347240.0 
GO:0035082 BP 4.53e-18  13/538    21/29107 D08 axoneme assembly                         2302.0, 6101.0, 54777.0, 55036.0, 57545.0, 79864.0, 79989.0, 89765.0, 136332.0, 154313.0, 221421.0, 345895.0, 399949.0 
GO:0030317 BP 9.42e-17  19/538    75/29107 D06 flagellated sperm motility               1767.0, 5360.0, 8701.0, 23639.0, 25790.0, 27019.0, 27285.0, 55036.0, 79846.0, 83853.0, 84229.0, 144406.0, 146845.0, 159686.0, 164395.0, 219670.0, 255101.0, 387712.0, 399949.0 
GO:0036158 BP 7.70e-16  12/538    22/29107 D08 outer dynein arm assembly                1767.0, 23639.0, 27019.0, 51364.0, 55130.0, 64446.0, 83538.0, 93233.0, 123872.0, 146562.0, 161582.0, 164781.0 
GO:0003351 BP 8.70e-16  11/538    17/29107 D05 epithelial cilium movement involved in extracellular fluid movement 1767.0, 8382.0, 23639.0, 27019.0, 53340.0, 55036.0, 55582.0, 79925.0, 83853.0, 161582.0, 200162.0 
GO:0070286 BP 4.01e-15  10/538    14/29107 D07 axonemal dynein complex assembly         6674.0, 23639.0, 54970.0, 55036.0, 79819.0, 85478.0, 92749.0, 116143.0, 123872.0, 352909.0 
GO:0007288 BP 5.89e-15  12/538    25/29107 D09 sperm axoneme assembly                   54970.0, 55329.0, 55779.0, 79846.0, 79925.0, 80217.0, 84071.0, 84223.0, 154313.0, 159686.0, 255101.0, 286207.0 
GO:0036159 BP 3.11e-14  10/538    16/29107 D08 inner dynein arm assembly                23639.0, 27285.0, 51364.0, 55036.0, 56171.0, 123872.0, 126820.0, 161582.0, 348807.0, 387885.0 
GO:0044458 BP 8.60e-14  11/538    23/29107 D08 motile cilium assembly                   2302.0, 23639.0, 51364.0, 55036.0, 57545.0, 79864.0, 80127.0, 123872.0, 200373.0, 221421.0, 352909.0 
GO:0007368 BP 1.31e-12  14/538    56/29107 D05 determination of left/right symmetry     1767.0, 2302.0, 8701.0, 27019.0, 55130.0, 57545.0, 64446.0, 79659.0, 80173.0, 92749.0, 138162.0, 161582.0, 164781.0, 220136.0 
GO:0060294 BP 6.00e-12   8/538    12/29107 D05 cilium movement involved in cell motility 27285.0, 54777.0, 83659.0, 126820.0, 144535.0, 150483.0, 221421.0, 345895.0 
GO:0044782 BP 6.66e-12  10/538    24/29107 D06 cilium organization                      4957.0, 26074.0, 55329.0, 83894.0, 84071.0, 84223.0, 128344.0, 257177.0, 375307.0, 387712.0 
GO:0060285 BP 1.46e-10   8/538    16/29107 D05 cilium-dependent cell motility           1768.0, 55567.0, 55779.0, 56171.0, 85478.0, 92749.0, 114327.0, 146754.0 
GO:0003356 BP 2.67e-10   6/538     7/29107 D07 regulation of cilium beat frequency      8701.0, 55036.0, 55130.0, 80217.0, 123872.0, 154313.0 
GO:0060287 BP 5.18e-10   7/538    12/29107 D06 epithelial cilium movement involved in determination of left/right asymmetry 8701.0, 23639.0, 25790.0, 55036.0, 83538.0, 123872.0, 220136.0 
GO:0042073 BP 1.70e-09   9/538    29/29107 D07 intraciliary transport                   4117.0, 11020.0, 55112.0, 56912.0, 57539.0, 79989.0, 92104.0, 150082.0, 150737.0 
GO:1904158 BP 2.12e-09   5/538     5/29107 D05 axonemal central apparatus assembly      25876.0, 54768.0, 200162.0, 221421.0, 374407.0 
GO:0090660 BP 1.66e-08   6/538    11/29107 D06 cerebrospinal fluid circulation          23639.0, 25790.0, 79864.0, 80217.0, 83538.0, 164781.0 
GO:0120229 BP 1.15e-07   4/538     4/29107 D07 protein localization to motile cilium    8701.0, 23639.0, 83538.0, 159686.0 
GO:0007224 BP 3.08e-07  10/538    65/29107 D06 smoothened signaling pathway             11020.0, 27077.0, 57545.0, 79583.0, 79867.0, 79989.0, 91653.0, 154865.0, 199221.0, 204851.0 
GO:0061512 BP 2.47e-06   7/538    34/29107 D06 protein localization to cilium           585.0, 23639.0, 51364.0, 57539.0, 79659.0, 79989.0, 199221.0 
GO:0007283 BP 3.73e-06  23/538   416/29107 D05 spermatogenesis                          2302.0, 4117.0, 5104.0, 8382.0, 8607.0, 8626.0, 9940.0, 11020.0, 23345.0, 26206.0, 26292.0, 53340.0, 55064.0, 55815.0, 60675.0, 79925.0, 84073.0, 84688.0, 136332.0, 144535.0, 157695.0, 202051.0, 399949.0 
GO:1904491 BP 3.87e-06   4/538     7/29107 D07 protein localization to ciliary transition zone 57545.0, 79600.0, 79867.0, 225689.0 
GO:0003352 BP 6.28e-06   3/538     3/29107 D06 regulation of cilium movement            56683.0, 85478.0, 92749.0 
GO:0021591 BP 7.82e-06   5/538    16/29107 D04 ventricular system development           8382.0, 54768.0, 55130.0, 55582.0, 158067.0 
GO:0006165 BP 7.82e-06   5/538    16/29107 D08 nucleoside diphosphate phosphorylation   203.0, 8382.0, 122481.0, 158067.0, 347736.0 
GO:0061966 BP 6.11e-05   3/538     5/29107 D06 establishment of left/right asymmetry    25790.0, 146845.0, 219670.0 
GO:0035721 BP 7.23e-05   4/538    13/29107 D08 intraciliary retrograde transport        55112.0, 57539.0, 79659.0, 112752.0 
GO:0007507 BP 8.80e-05  13/538   198/29107 D04 heart development                        1767.0, 2302.0, 4015.0, 7042.0, 27019.0, 55130.0, 57545.0, 80173.0, 83538.0, 92749.0, 161582.0, 164781.0, 282996.0 
GO:0000226 BP 1.06e-04  10/538   124/29107 D06 microtubule cytoskeleton organization    585.0, 54986.0, 55779.0, 80086.0, 80129.0, 83987.0, 117583.0, 164395.0, 165186.0, 284076.0 
GO:0030030 BP 1.16e-04   6/538    42/29107 D04 cell projection organization             1770.0, 4867.0, 9576.0, 122481.0, 124093.0, 159989.0 
GO:0031514 CC 7.97e-53  46/538   100/29107 D05 motile cilium                            585.0, 1767.0, 1770.0, 4117.0, 4867.0, 7802.0, 8701.0, 11020.0, 23639.0, 26074.0, 27285.0, 53340.0, 55329.0, 55779.0, 56912.0, 79659.0, 79740.0, 79781.0, 79819.0, 80173.0, 83450.0, 83659.0, 83853.0, 84223.0, 84229.0, 84288.0, 85016.0, 85478.0, 89765.0, 89876.0, 92749.0, 115811.0, 122481.0, 144406.0, 146754.0, 154313.0, 154865.0, 161502.0, 200162.0, 221421.0, 222235.0, 345895.0, 348807.0, 374407.0, 387885.0, 402160.0 
GO:0005930 CC 3.80e-48  45/538   113/29107 D02 axoneme                                  1767.0, 1770.0, 4117.0, 6101.0, 7802.0, 8701.0, 9576.0, 25790.0, 25876.0, 26074.0, 51473.0, 54777.0, 55036.0, 55130.0, 55259.0, 55329.0, 57539.0, 64446.0, 79659.0, 79819.0, 80217.0, 83450.0, 83538.0, 85478.0, 89876.0, 92749.0, 93233.0, 114327.0, 118491.0, 123872.0, 132851.0, 144406.0, 144535.0, 146754.0, 146845.0, 150082.0, 154313.0, 158067.0, 196385.0, 199221.0, 200373.0, 221421.0, 257236.0, 345895.0, 374407.0 
GO:0005929 CC 3.83e-32  43/538   210/29107 D04 cilium                                   585.0, 4117.0, 4291.0, 4867.0, 5891.0, 7802.0, 8382.0, 8842.0, 11020.0, 23639.0, 27019.0, 51473.0, 53340.0, 55036.0, 55112.0, 55259.0, 55582.0, 56171.0, 56683.0, 56912.0, 57539.0, 79659.0, 79989.0, 80173.0, 83657.0, 83853.0, 83861.0, 84747.0, 92565.0, 93233.0, 112752.0, 150737.0, 161003.0, 164395.0, 164781.0, 165186.0, 200373.0, 201625.0, 220136.0, 257177.0, 284076.0, 389799.0, 399949.0 
GO:0036064 CC 4.75e-24  32/538   158/29107 D03 ciliary basal body                       585.0, 4291.0, 7430.0, 27077.0, 56912.0, 57539.0, 79841.0, 79989.0, 80127.0, 80129.0, 85478.0, 92104.0, 92565.0, 115811.0, 118491.0, 128344.0, 134121.0, 150737.0, 154313.0, 164395.0, 199221.0, 220004.0, 225689.0, 246176.0, 257177.0, 257236.0, 283726.0, 284076.0, 286207.0, 339145.0, 348807.0, 643037.0 
GO:0097729 CC 1.36e-20  13/538    16/29107 D06 9+2 motile cilium                        1767.0, 1770.0, 7802.0, 8701.0, 25790.0, 25876.0, 27019.0, 80217.0, 83538.0, 146845.0, 158067.0, 219670.0, 221421.0 
GO:0036126 CC 6.03e-19  19/538    59/29107 D07 sperm flagellum                          4957.0, 7802.0, 8382.0, 11020.0, 11057.0, 55329.0, 64446.0, 79925.0, 83894.0, 84223.0, 118491.0, 130540.0, 144406.0, 146754.0, 150483.0, 158067.0, 255101.0, 283726.0, 374407.0 
GO:0120293 CC 8.70e-16  11/538    17/29107 D05 dynein axonemal particle                 7802.0, 8607.0, 23639.0, 51364.0, 64446.0, 79819.0, 116143.0, 146562.0, 161582.0, 347736.0, 352909.0 
GO:0005858 CC 4.01e-15  10/538    14/29107 D04 axonemal dynein complex                  1768.0, 55259.0, 55567.0, 56171.0, 64446.0, 79819.0, 85478.0, 92749.0, 126820.0, 146754.0 
GO:0005874 CC 9.97e-15  31/538   298/29107 D06 microtubule                              1767.0, 1768.0, 1770.0, 4957.0, 6101.0, 8701.0, 9493.0, 9576.0, 25876.0, 27019.0, 27285.0, 51473.0, 55567.0, 55582.0, 56171.0, 56890.0, 64147.0, 64446.0, 79659.0, 79848.0, 80086.0, 83657.0, 83659.0, 146754.0, 164395.0, 196385.0, 200162.0, 201625.0, 284076.0, 341019.0, 347240.0 
GO:0030286 CC 8.60e-14  11/538    23/29107 D03 dynein complex                           1767.0, 1768.0, 1770.0, 7802.0, 8701.0, 55567.0, 56171.0, 79659.0, 146754.0, 196385.0, 201625.0 
GO:0097542 CC 4.09e-11  12/538    47/29107 D02 ciliary tip                              6101.0, 11020.0, 25876.0, 55112.0, 56912.0, 57539.0, 79659.0, 79989.0, 80173.0, 83657.0, 112752.0, 150737.0 
GO:0005737 CC 2.53e-09 141/538  4713/29107 D02 cytoplasm                                203.0, 218.0, 828.0, 948.0, 1261.0, 1767.0, 1787.0, 2028.0, 2070.0, 3664.0, 3856.0, 4117.0, 4291.0, 4867.0, 5592.0, 5784.0, 5891.0, 5990.0, 6674.0, 7027.0, 7430.0, 7802.0, 8626.0, 9455.0, 9627.0, 9940.0, 10233.0, 10602.0, 10644.0, 10788.0, 11020.0, 23286.0, 23345.0, 23639.0, 25876.0, 26166.0, 26206.0, 26292.0, 27285.0, 29958.0, 51364.0, 51473.0, 53340.0, 53904.0, 54102.0, 54873.0, 54970.0, 55036.0, 55561.0, 55582.0, 55779.0, 55805.0, 55815.0, 55930.0, 56912.0, 57639.0, 60494.0, 64097.0, 64147.0, 65975.0, 79191.0, 79781.0, 79846.0, 79848.0, 79858.0, 79867.0, 79925.0, 79998.0, 80086.0, 80127.0, 80230.0, 80339.0, 83450.0, 83538.0, 83657.0, 83659.0, 83853.0, 83861.0, 83894.0, 83987.0, 84073.0, 84223.0, 84229.0, 84288.0, 85016.0, 92565.0, 93663.0, 112752.0, 115811.0, 120376.0, 120379.0, 122046.0, 122481.0, 123872.0, 126820.0, 127003.0, 127700.0, 128153.0, 130540.0, 130589.0, 132671.0, 133690.0, 138255.0, 143162.0, 146857.0, 150290.0, 151651.0, 151827.0, 152185.0, 153657.0, 157695.0, 158067.0, 159989.0, 160492.0, 161582.0, 164395.0, 199221.0, 200132.0, 201625.0, 202051.0, 204851.0, 220388.0, 225689.0, 246176.0, 255101.0, 255119.0, 255239.0, 257177.0, 285386.0, 285755.0, 286187.0, 339145.0, 340811.0, 341019.0, 359845.0, 375307.0, 399949.0, 440503.0, 474354.0, 642574.0, 643037.0 
GO:0005856 CC 1.00e-08  27/538   401/29107 D05 cytoskeleton                             4867.0, 5784.0, 10602.0, 10644.0, 23345.0, 27019.0, 55561.0, 55779.0, 56683.0, 57545.0, 57639.0, 64097.0, 79600.0, 79781.0, 79867.0, 83861.0, 83894.0, 84229.0, 84288.0, 85016.0, 127003.0, 143162.0, 159686.0, 222235.0, 283726.0, 347736.0, 440836.0 
GO:0036157 CC 1.66e-08   6/538    11/29107 D05 outer dynein arm                         1767.0, 1770.0, 27019.0, 64446.0, 93233.0, 118491.0 
GO:0036038 CC 5.96e-08   6/538    13/29107 D02 MKS complex                              27077.0, 57545.0, 79583.0, 79600.0, 79867.0, 91147.0 
GO:0005813 CC 2.35e-07  29/538   528/29107 D03 centrosome                               585.0, 4117.0, 4957.0, 7188.0, 9493.0, 11020.0, 27019.0, 27077.0, 54970.0, 55112.0, 56890.0, 56912.0, 57539.0, 60494.0, 79848.0, 79858.0, 79989.0, 80173.0, 83657.0, 83987.0, 91147.0, 114327.0, 144100.0, 152185.0, 152206.0, 161582.0, 204851.0, 286187.0, 441054.0 
GO:0030992 CC 4.04e-07   6/538    17/29107 D02 intraciliary transport particle B        11020.0, 56912.0, 79989.0, 80173.0, 92104.0, 150737.0 
GO:0097546 CC 4.81e-07   8/538    39/29107 D02 ciliary base                             5891.0, 7802.0, 55112.0, 55130.0, 79989.0, 92565.0, 440585.0, 643037.0 
GO:0035869 CC 1.27e-06   7/538    31/29107 D02 ciliary transition zone                  585.0, 27077.0, 57545.0, 79583.0, 84747.0, 91147.0, 339145.0 
GO:0005814 CC 2.96e-06  13/538   144/29107 D05 centriole                                585.0, 4957.0, 56890.0, 57639.0, 79841.0, 124093.0, 152185.0, 159989.0, 199221.0, 225689.0, 283726.0, 339145.0, 347240.0 
GO:0001520 CC 3.87e-06   4/538     7/29107 D06 outer dense fiber                        203.0, 4957.0, 89765.0, 130540.0 
GO:0002177 CC 5.46e-06   5/538    15/29107 D02 manchette                                79925.0, 84223.0, 84688.0, 136332.0, 286187.0 
GO:0097728 CC 6.28e-06   3/538     3/29107 D06 9+0 motile cilium                        8701.0, 25790.0, 219670.0 
GO:1990716 CC 2.48e-05   3/538     4/29107 D02 axonemal central apparatus               25876.0, 54768.0, 200162.0 
GO:0001534 CC 2.48e-05   3/538     4/29107 D02 radial spoke                             154313.0, 221421.0, 345895.0 
GO:0097228 CC 1.01e-04   5/538    26/29107 D02 sperm principal piece                    9576.0, 11020.0, 53340.0, 219670.0, 387712.0 
GO:0097225 CC 2.82e-04   5/538    32/29107 D02 sperm midpiece                           11020.0, 79846.0, 79925.0, 159686.0, 255101.0 
GO:0005879 CC 3.28e-04   3/538     8/29107 D08 axonemal microtubule                     92104.0, 150737.0, 283726.0 
GO:0097545 CC 3.41e-04   2/538     2/29107 D02 axonemal outer doublet                   348807.0, 387885.0 
GO:0005923 CC 4.26e-04   9/538   121/29107 D06 bicellular tight junction                4867.0, 27134.0, 54532.0, 84552.0, 84612.0, 84952.0, 117583.0, 143162.0, 225689.0 
GO:0005868 CC 7.73e-04   4/538    23/29107 D04 cytoplasmic dynein complex               55112.0, 79659.0, 83657.0, 200132.0 
GO:0005654 CC 2.24e-04  43/538  3805/29107 D02 nucleoplasm                              1787.0, 2074.0, 3664.0, 3856.0, 4602.0, 5462.0, 5784.0, 6097.0, 6932.0, 7027.0, 7161.0, 8538.0, 8607.0, 8626.0, 8856.0, 9493.0, 9620.0, 9627.0, 10252.0, 23345.0, 25790.0, 26292.0, 27134.0, 51473.0, 54756.0, 60529.0, 64800.0, 79858.0, 83987.0, 84688.0, 84962.0, 92565.0, 135293.0, 144100.0, 144455.0, 150290.0, 152206.0, 200403.0, 202051.0, 204851.0, 345895.0, 375298.0, 389333.0 
GO:0005730 CC 8.71e-04   8/538  1187/29107 D05 nucleolus                                2074.0, 23345.0, 79858.0, 151827.0, 202051.0, 220002.0, 345895.0, 375298.0 
GO:0008569 MF 1.64e-13  10/538    18/29107 D03 minus-end-directed microtubule motor activity 1767.0, 1768.0, 1770.0, 8701.0, 55567.0, 56171.0, 79659.0, 146754.0, 196385.0, 201625.0 
GO:0045505 MF 1.51e-11  11/538    34/29107 D03 dynein intermediate chain binding        1767.0, 1768.0, 1770.0, 8701.0, 55567.0, 56171.0, 79659.0, 83657.0, 146754.0, 196385.0, 200132.0 
GO:0051959 MF 8.21e-10   9/538    27/29107 D03 dynein light intermediate chain binding  1767.0, 1768.0, 1770.0, 8701.0, 55567.0, 56171.0, 79659.0, 146754.0, 196385.0 
GO:0045504 MF 5.96e-08   6/538    13/29107 D03 dynein heavy chain binding               7802.0, 27019.0, 55112.0, 64446.0, 79819.0, 126820.0 
GO:0045503 MF 4.94e-07   5/538    10/29107 D03 dynein light chain binding               27019.0, 55112.0, 64446.0, 79819.0, 126820.0 
GO:0003777 MF 1.12e-06   9/538    58/29107 D02 microtubule motor activity               9493.0, 55567.0, 55582.0, 56171.0, 64147.0, 64446.0, 83657.0, 146754.0, 347240.0 
GO:0008017 MF 6.20e-06  17/538   255/29107 D05 microtubule binding                      6101.0, 7430.0, 9493.0, 25876.0, 26206.0, 55259.0, 55582.0, 56890.0, 64147.0, 80129.0, 132851.0, 165186.0, 246176.0, 283726.0, 286207.0, 341019.0, 347240.0 
GO:0004550 MF 1.09e-05   5/538    17/29107 D06 nucleoside diphosphate kinase activity   203.0, 8382.0, 122481.0, 158067.0, 347736.0 
GO:0120170 MF 6.11e-05   3/538     5/29107 D03 intraciliary transport particle B binding 79989.0, 92104.0, 150737.0 
GO:0070840 MF 6.73e-05   5/538    24/29107 D03 dynein complex binding                   123872.0, 146562.0, 286187.0, 348807.0, 387885.0 
```
