## Supplementary material for "Transcriptional and genetic sex differences for schizophrenia across the dorsolateral prefrontal cortex, hippocampus, and caudate nucleus": Data S4: GO_analysis_module_purple.txt

```
GO:0007268 BP 1.97e-11  22/431   245/29107 D07 chemical synaptic transmission           1131.0, 1392.0, 2257.0, 2554.0, 2557.0, 2561.0, 2566.0, 2571.0, 2572.0, 2743.0, 2744.0, 2898.0, 3361.0, 3786.0, 6014.0, 6616.0, 6857.0, 9378.0, 9899.0, 11245.0, 22987.0, 27345.0 
GO:0016192 BP 8.42e-07  13/431   160/29107 D04 vesicle-mediated transport               4644.0, 6857.0, 6860.0, 10313.0, 10717.0, 10947.0, 11154.0, 23095.0, 25977.0, 54806.0, 56907.0, 83988.0, 130340.0 
GO:2000369 BP 5.63e-06   4/431     9/29107 D08 regulation of clathrin-dependent endocytosis 6456.0, 9829.0, 9892.0, 60682.0 
GO:0098982 CC 3.95e-08  10/431    65/29107 D04 GABA-ergic synapse                       2554.0, 2557.0, 2561.0, 2566.0, 2596.0, 2743.0, 3084.0, 26045.0, 27253.0, 140689.0 
GO:0043005 CC 4.23e-08  21/431   338/29107 D04 neuron projection                        287.0, 817.0, 2554.0, 2557.0, 2561.0, 2566.0, 2743.0, 4345.0, 4644.0, 4897.0, 6014.0, 6616.0, 6809.0, 6857.0, 7432.0, 9899.0, 11075.0, 22849.0, 22987.0, 23095.0, 79608.0 
GO:0098794 CC 1.52e-07  11/431    94/29107 D02 postsynapse                              2554.0, 2557.0, 2566.0, 2932.0, 6547.0, 6616.0, 6809.0, 9118.0, 10810.0, 22930.0, 140735.0 
GO:0030424 CC 3.41e-07  19/431   318/29107 D05 axon                                     1996.0, 2566.0, 2572.0, 2932.0, 3084.0, 4345.0, 4747.0, 5058.0, 6323.0, 6326.0, 6547.0, 6857.0, 6860.0, 22876.0, 23077.0, 23095.0, 26047.0, 27255.0, 51062.0 
GO:0098978 CC 6.54e-07  19/431   332/29107 D04 glutamatergic synapse                    1996.0, 2932.0, 2983.0, 3084.0, 6326.0, 6456.0, 6616.0, 6809.0, 6857.0, 8526.0, 8745.0, 10810.0, 26045.0, 27065.0, 27253.0, 63908.0, 80059.0, 84961.0, 140735.0 
GO:0045202 CC 7.83e-07  21/431   403/29107 D03 synapse                                  1131.0, 1392.0, 2257.0, 2554.0, 2557.0, 2561.0, 2566.0, 2743.0, 2744.0, 3786.0, 6014.0, 6547.0, 6860.0, 10313.0, 11245.0, 22849.0, 27345.0, 29767.0, 79608.0, 118427.0, 375567.0 
GO:0005634 CC 9.00e-07 121/431  5371/29107 D05 nucleus                                  817.0, 891.0, 894.0, 1393.0, 1750.0, 2115.0, 2257.0, 2259.0, 2932.0, 3012.0, 3131.0, 4008.0, 4173.0, 4857.0, 5178.0, 5218.0, 5395.0, 5550.0, 5571.0, 5601.0, 5695.0, 5902.0, 6014.0, 6660.0, 6733.0, 6832.0, 6894.0, 7158.0, 7342.0, 7468.0, 7762.0, 7766.0, 8187.0, 8317.0, 8999.0, 9070.0, 9128.0, 9156.0, 9270.0, 9315.0, 9319.0, 9530.0, 9581.0, 9878.0, 10038.0, 10363.0, 10656.0, 10681.0, 10733.0, 10928.0, 11165.0, 22849.0, 22927.0, 22974.0, 23077.0, 23261.0, 23408.0, 23479.0, 26039.0, 26297.0, 26468.0, 27065.0, 29087.0, 29089.0, 29102.0, 29114.0, 29118.0, 51155.0, 54112.0, 54332.0, 54778.0, 55074.0, 55140.0, 55294.0, 55659.0, 55827.0, 57095.0, 57110.0, 57474.0, 57510.0, 57679.0, 64789.0, 79000.0, 79068.0, 79698.0, 79986.0, 80034.0, 83695.0, 84792.0, 84897.0, 84944.0, 90417.0, 113802.0, 125919.0, 134353.0, 135112.0, 140733.0, 140735.0, 146057.0, 147658.0, 148198.0, 152006.0, 158399.0, 199704.0, 202559.0, 219790.0, 219844.0, 221336.0, 221833.0, 221895.0, 254528.0, 257068.0, 266812.0, 284306.0, 286205.0, 339287.0, 342357.0, 388567.0, 389493.0, 402055.0, 731220.0 
GO:0030425 CC 5.97e-06  20/431   422/29107 D05 dendrite                                 659.0, 1131.0, 1393.0, 1996.0, 2596.0, 2743.0, 2868.0, 2932.0, 3361.0, 4139.0, 5058.0, 6547.0, 6809.0, 10243.0, 22849.0, 22876.0, 23095.0, 26047.0, 27065.0, 57679.0 
GO:0005730 CC 1.08e-05  38/431  1187/29107 D05 nucleolus                                894.0, 4857.0, 5007.0, 6733.0, 7468.0, 9240.0, 9378.0, 9793.0, 10038.0, 10687.0, 10733.0, 10969.0, 22927.0, 23261.0, 27042.0, 27067.0, 29089.0, 29102.0, 51155.0, 55074.0, 55140.0, 55294.0, 80335.0, 91368.0, 118460.0, 140733.0, 201299.0, 221477.0, 767585.0, 767603.0, 767604.0, 100033447.0, 100033453.0, 100033455.0, 100033800.0, 100033809.0, 100033814.0, 100873856.0 
GO:0005737 CC 1.22e-05 105/431  4713/29107 D02 cytoplasm                                631.0, 659.0, 817.0, 891.0, 894.0, 1392.0, 1428.0, 1996.0, 2029.0, 2257.0, 2259.0, 2596.0, 2743.0, 2822.0, 2868.0, 2932.0, 2977.0, 3084.0, 3382.0, 4008.0, 4139.0, 4591.0, 4644.0, 4747.0, 4857.0, 5007.0, 5058.0, 5218.0, 5550.0, 5571.0, 5601.0, 5865.0, 5902.0, 6014.0, 6616.0, 6733.0, 6857.0, 7158.0, 7468.0, 7532.0, 8317.0, 8526.0, 8925.0, 8999.0, 9108.0, 9217.0, 9240.0, 9270.0, 9315.0, 9470.0, 9472.0, 9530.0, 9793.0, 9829.0, 10243.0, 10465.0, 10681.0, 10733.0, 10825.0, 11075.0, 11165.0, 22849.0, 22927.0, 23077.0, 23252.0, 23479.0, 25827.0, 26297.0, 27065.0, 29118.0, 51155.0, 54112.0, 54778.0, 55140.0, 55294.0, 55827.0, 55885.0, 56521.0, 57095.0, 57110.0, 57510.0, 60682.0, 64112.0, 65055.0, 65981.0, 79000.0, 79068.0, 80333.0, 84280.0, 84553.0, 84708.0, 84944.0, 90417.0, 113802.0, 121952.0, 134957.0, 135295.0, 146057.0, 219790.0, 219844.0, 221477.0, 254528.0, 286205.0, 400954.0, 402055.0 
GO:0030672 CC 1.39e-05   8/431    74/29107 D08 synaptic vesicle membrane                2572.0, 3382.0, 6456.0, 6857.0, 9899.0, 22987.0, 133308.0, 246213.0 
GO:0008021 CC 1.78e-05  10/431   125/29107 D09 synaptic vesicle                         5865.0, 6616.0, 6809.0, 6857.0, 9892.0, 9899.0, 22987.0, 23095.0, 115827.0, 134957.0 
GO:0005829 CC 5.27e-05 112/431  5294/29107 D02 cytosol                                  287.0, 817.0, 891.0, 894.0, 1428.0, 1996.0, 2561.0, 2572.0, 2620.0, 2744.0, 2868.0, 2932.0, 2941.0, 3382.0, 4008.0, 4591.0, 4644.0, 4747.0, 5007.0, 5058.0, 5218.0, 5395.0, 5550.0, 5571.0, 5601.0, 5695.0, 5801.0, 5865.0, 5902.0, 6456.0, 6616.0, 6733.0, 7170.0, 7342.0, 7532.0, 8526.0, 8925.0, 8945.0, 9108.0, 9240.0, 9270.0, 9470.0, 9530.0, 9581.0, 9743.0, 9793.0, 9829.0, 9847.0, 10243.0, 10681.0, 10717.0, 10733.0, 10928.0, 10962.0, 11075.0, 11165.0, 22849.0, 22927.0, 22930.0, 22974.0, 23092.0, 23177.0, 23252.0, 23261.0, 23408.0, 23479.0, 25977.0, 26039.0, 26061.0, 26297.0, 27229.0, 29102.0, 54332.0, 54497.0, 54778.0, 54806.0, 55140.0, 55294.0, 55466.0, 55827.0, 55845.0, 56907.0, 57110.0, 57510.0, 57542.0, 57569.0, 57679.0, 59349.0, 63939.0, 64112.0, 64145.0, 64789.0, 65981.0, 79068.0, 80333.0, 83988.0, 84961.0, 114880.0, 115827.0, 116028.0, 118460.0, 121952.0, 122970.0, 130340.0, 134957.0, 140458.0, 140735.0, 146057.0, 201299.0, 219844.0, 221895.0, 440275.0 
GO:0099060 CC 6.16e-05   5/431    29/29107 D07 integral component of postsynaptic specialization membrane 2554.0, 2557.0, 2561.0, 3361.0, 26045.0 
GO:0005886 CC 1.20e-04  97/431  4500/29107 D03 plasma membrane                          287.0, 631.0, 659.0, 956.0, 1016.0, 1131.0, 2554.0, 2557.0, 2561.0, 2566.0, 2571.0, 2572.0, 2596.0, 2743.0, 2898.0, 2932.0, 3361.0, 3758.0, 3778.0, 3786.0, 4139.0, 4345.0, 4897.0, 5007.0, 5058.0, 5172.0, 5218.0, 5395.0, 5801.0, 5865.0, 5874.0, 6014.0, 6092.0, 6323.0, 6326.0, 6456.0, 6547.0, 6557.0, 6616.0, 6809.0, 6857.0, 6860.0, 6869.0, 8526.0, 8745.0, 8808.0, 9156.0, 9217.0, 9270.0, 9378.0, 9530.0, 9793.0, 9847.0, 9899.0, 10243.0, 10313.0, 10752.0, 10825.0, 10928.0, 11086.0, 11245.0, 22849.0, 22987.0, 24145.0, 27255.0, 27345.0, 27346.0, 51761.0, 54112.0, 54207.0, 54769.0, 55359.0, 57369.0, 57512.0, 60682.0, 64145.0, 65981.0, 79068.0, 80333.0, 84918.0, 90417.0, 114786.0, 114880.0, 115827.0, 120114.0, 133308.0, 134957.0, 140735.0, 161357.0, 163882.0, 201780.0, 204962.0, 219790.0, 219844.0, 221477.0, 257194.0, 284521.0 
GO:0043204 CC 1.30e-04  10/431   158/29107 D02 perikaryon                               1392.0, 1393.0, 1996.0, 2596.0, 3361.0, 5274.0, 6547.0, 7432.0, 26047.0, 246213.0 
GO:1902711 CC 1.54e-04   4/431    19/29107 D04 GABA-A receptor complex                  2554.0, 2557.0, 2561.0, 2566.0 
GO:0098685 CC 1.59e-04   7/431    78/29107 D04 Schaffer collateral - CA1 synapse        4747.0, 6456.0, 6809.0, 9118.0, 26045.0, 84961.0, 134957.0 
GO:0061202 CC 1.71e-04   3/431     8/29107 D08 clathrin-sculpted gamma-aminobutyric acid transport vesicle membrane 2571.0, 2572.0, 6857.0 
GO:0071001 CC 2.19e-04   2/431     2/29107 D05 U4/U6 snRNP                              9128.0, 10465.0 
GO:0030659 CC 4.80e-04   8/431   122/29107 D05 cytoplasmic vesicle membrane             2554.0, 2561.0, 2566.0, 9847.0, 10947.0, 23095.0, 56907.0, 130340.0 
GO:0000922 CC 4.80e-04   8/431   122/29107 D02 spindle pole                             891.0, 9793.0, 10733.0, 10928.0, 22974.0, 27229.0, 79000.0, 90417.0 
GO:0098993 CC 6.42e-04   3/431    12/29107 D05 anchored component of synaptic vesicle membrane 5865.0, 5874.0, 115827.0 
GO:0005515 MF 3.27e-08 241/431 12418/29107 D02 protein binding                          287.0, 631.0, 659.0, 817.0, 891.0, 894.0, 956.0, 1131.0, 1346.0, 1392.0, 1393.0, 1428.0, 2029.0, 2115.0, 2257.0, 2259.0, 2566.0, 2571.0, 2572.0, 2596.0, 2743.0, 2744.0, 2932.0, 2941.0, 2977.0, 2983.0, 3012.0, 3131.0, 3382.0, 3778.0, 3786.0, 3800.0, 4139.0, 4173.0, 4345.0, 4591.0, 4644.0, 4747.0, 4857.0, 4897.0, 5007.0, 5058.0, 5218.0, 5395.0, 5550.0, 5571.0, 5601.0, 5695.0, 5801.0, 5865.0, 5874.0, 5902.0, 6014.0, 6092.0, 6326.0, 6456.0, 6616.0, 6660.0, 6733.0, 6809.0, 6832.0, 6857.0, 6860.0, 6869.0, 7158.0, 7170.0, 7342.0, 7432.0, 7468.0, 7532.0, 7766.0, 7857.0, 8187.0, 8317.0, 8745.0, 8945.0, 9070.0, 9108.0, 9118.0, 9128.0, 9156.0, 9217.0, 9240.0, 9270.0, 9315.0, 9319.0, 9378.0, 9470.0, 9472.0, 9508.0, 9530.0, 9547.0, 9743.0, 9793.0, 9878.0, 9892.0, 9899.0, 9917.0, 10038.0, 10243.0, 10313.0, 10363.0, 10465.0, 10656.0, 10681.0, 10687.0, 10717.0, 10733.0, 10825.0, 10928.0, 10962.0, 10969.0, 11075.0, 11165.0, 22849.0, 22876.0, 22927.0, 22930.0, 22974.0, 22987.0, 23077.0, 23092.0, 23095.0, 23158.0, 23177.0, 23252.0, 23479.0, 24145.0, 25827.0, 25977.0, 26039.0, 26045.0, 26047.0, 26061.0, 26297.0, 26468.0, 27042.0, 27065.0, 27067.0, 27229.0, 27253.0, 27345.0, 27346.0, 29089.0, 29102.0, 29118.0, 29767.0, 51062.0, 51155.0, 51649.0, 51761.0, 54332.0, 54497.0, 54557.0, 54704.0, 54769.0, 54778.0, 54806.0, 54865.0, 55140.0, 55294.0, 55359.0, 55466.0, 55827.0, 55845.0, 55885.0, 56521.0, 56907.0, 57110.0, 57213.0, 57474.0, 57510.0, 57542.0, 57679.0, 59349.0, 63908.0, 63939.0, 64112.0, 64145.0, 65055.0, 65260.0, 65981.0, 79000.0, 79071.0, 79158.0, 79698.0, 79986.0, 80333.0, 80335.0, 83695.0, 83988.0, 84278.0, 84280.0, 84319.0, 84708.0, 84792.0, 84897.0, 84961.0, 90417.0, 91368.0, 92703.0, 112611.0, 113802.0, 114880.0, 115827.0, 116028.0, 118427.0, 125113.0, 125919.0, 130340.0, 133308.0, 134353.0, 135112.0, 140707.0, 140735.0, 145773.0, 146057.0, 147658.0, 148304.0, 152006.0, 157807.0, 160428.0, 163882.0, 201299.0, 201780.0, 202559.0, 204962.0, 219844.0, 221477.0, 221895.0, 253782.0, 257194.0, 266812.0, 284306.0, 284521.0, 285533.0, 286205.0, 339287.0, 375567.0, 401474.0, 548596.0 
GO:1904315 MF 6.66e-06   6/431    32/29107 D10 transmitter-gated ion channel activity involved in regulation of postsynaptic membrane potential 2554.0, 2557.0, 2561.0, 2566.0, 2743.0, 2898.0 
GO:0005237 MF 1.44e-05   4/431    11/29107 D09 inhibitory extracellular ligand-gated ion channel activity 2554.0, 2557.0, 2561.0, 2566.0 
GO:0022851 MF 3.05e-05   4/431    13/29107 D10 GABA-gated chloride ion channel activity 2554.0, 2557.0, 2561.0, 2566.0 
GO:0030276 MF 4.46e-05   6/431    44/29107 D03 clathrin binding                         6857.0, 6860.0, 9829.0, 10717.0, 60682.0, 83988.0 
```
