## Supplementary material for "Transcriptional and genetic sex differences for schizophrenia across the dorsolateral prefrontal cortex, hippocampus, and caudate nucleus": Data S4: GO_analysis_module_red.txt

```
GO:0010212 BP 1.58e-06   9/736    45/29107 D04 response to ionizing radiation           1196.0, 1788.0, 3014.0, 6609.0, 6794.0, 9112.0, 10524.0, 51149.0, 221927.0 
GO:0000122 BP 2.22e-06  47/736   890/29107 D11 negative regulation of transcription by RNA polymerase II 1788.0, 1822.0, 1869.0, 1877.0, 2033.0, 3297.0, 3299.0, 4782.0, 4784.0, 6668.0, 6829.0, 6929.0, 6944.0, 7376.0, 7466.0, 7593.0, 7692.0, 7709.0, 7755.0, 8427.0, 8861.0, 9112.0, 10014.0, 10155.0, 10401.0, 10459.0, 10524.0, 10608.0, 10919.0, 11060.0, 51547.0, 51548.0, 51564.0, 51588.0, 53615.0, 54531.0, 54623.0, 55657.0, 56257.0, 57332.0, 57649.0, 57659.0, 79813.0, 80764.0, 84619.0, 84878.0, 146542.0 
GO:0045944 BP 9.19e-06  53/736  1107/29107 D11 positive regulation of transcription by RNA polymerase II 207.0, 1388.0, 1855.0, 1856.0, 1857.0, 1869.0, 1874.0, 1877.0, 2033.0, 2648.0, 2852.0, 3297.0, 3299.0, 3727.0, 4302.0, 4782.0, 4784.0, 5598.0, 6666.0, 6829.0, 6929.0, 7376.0, 7392.0, 7469.0, 7593.0, 7629.0, 7709.0, 8861.0, 10014.0, 10445.0, 10524.0, 22877.0, 23082.0, 23361.0, 24148.0, 26205.0, 26993.0, 51157.0, 51547.0, 53635.0, 55683.0, 56963.0, 57567.0, 57658.0, 64763.0, 84444.0, 84922.0, 90326.0, 130557.0, 171017.0, 200186.0, 283149.0, 375790.0 
GO:0045732 BP 1.31e-05  10/736    72/29107 D07 positive regulation of protein catabolic process 6811.0, 8312.0, 10297.0, 11060.0, 23192.0, 25807.0, 26088.0, 51160.0, 51343.0, 112398.0 
GO:0000398 BP 1.59e-05  16/736   181/29107 D11 mRNA splicing, via spliceosome           6626.0, 7536.0, 8175.0, 8220.0, 8449.0, 9092.0, 9785.0, 11338.0, 23524.0, 24144.0, 24148.0, 25766.0, 26121.0, 56949.0, 58509.0, 199746.0 
GO:0097039 BP 1.61e-05   3/736     3/29107 D11 protein linear polyubiquitination        10616.0, 55072.0, 81858.0 
GO:0042147 BP 1.68e-05  10/736    74/29107 D06 retrograde transport, endosome to Golgi  738.0, 6811.0, 8677.0, 10139.0, 26000.0, 26088.0, 51272.0, 55658.0, 79735.0, 144717.0 
GO:0006357 BP 3.68e-05  68/736  1604/29107 D10 regulation of transcription by RNA polymerase II 1388.0, 1869.0, 1874.0, 1877.0, 2648.0, 2738.0, 3104.0, 3297.0, 3299.0, 3727.0, 4782.0, 4784.0, 5989.0, 6668.0, 6829.0, 6929.0, 7392.0, 7629.0, 7692.0, 7709.0, 7755.0, 7760.0, 8289.0, 8427.0, 9726.0, 10025.0, 10401.0, 10608.0, 10629.0, 10847.0, 22877.0, 23152.0, 23211.0, 23361.0, 26048.0, 26205.0, 51157.0, 51588.0, 54862.0, 54923.0, 55311.0, 55657.0, 55663.0, 57567.0, 64763.0, 79364.0, 79724.0, 79797.0, 79943.0, 83463.0, 84330.0, 84619.0, 84878.0, 91748.0, 92999.0, 126208.0, 140467.0, 146542.0, 147807.0, 149076.0, 171017.0, 221785.0, 285971.0, 286075.0, 286128.0, 340385.0, 374655.0, 100507290.0 
GO:0035195 BP 8.97e-07   0/736   557/29107 D10 gene silencing by miRNA                   
GO:0007186 BP 1.60e-05   5/736   880/29107 D05 G protein-coupled receptor signaling pathway 207.0, 2852.0, 8786.0, 9564.0, 10755.0 
GO:0005654 CC 7.79e-43 238/736  3805/29107 D02 nucleoplasm                              23.0, 207.0, 208.0, 333.0, 402.0, 790.0, 1186.0, 1196.0, 1454.0, 1464.0, 1468.0, 1613.0, 1616.0, 1788.0, 1797.0, 1819.0, 1822.0, 1849.0, 1856.0, 1869.0, 1874.0, 1877.0, 2033.0, 2067.0, 2314.0, 2648.0, 2852.0, 2873.0, 2972.0, 2976.0, 3014.0, 3297.0, 3609.0, 3727.0, 4123.0, 4298.0, 4782.0, 4795.0, 4796.0, 4968.0, 5252.0, 5371.0, 5438.0, 5514.0, 5598.0, 5875.0, 5886.0, 5976.0, 5989.0, 6015.0, 6199.0, 6626.0, 6666.0, 6668.0, 6794.0, 6829.0, 6881.0, 6895.0, 6929.0, 6944.0, 6949.0, 7086.0, 7089.0, 7186.0, 7376.0, 7392.0, 7469.0, 7515.0, 7536.0, 7593.0, 7709.0, 7917.0, 8021.0, 8175.0, 8178.0, 8189.0, 8289.0, 8449.0, 8498.0, 8721.0, 8861.0, 8888.0, 9013.0, 9049.0, 9092.0, 9112.0, 9150.0, 9328.0, 9361.0, 9400.0, 9739.0, 9757.0, 9785.0, 9810.0, 9907.0, 9909.0, 10014.0, 10025.0, 10155.0, 10401.0, 10445.0, 10459.0, 10482.0, 10524.0, 10608.0, 10629.0, 10847.0, 10919.0, 10948.0, 11047.0, 11100.0, 11194.0, 11338.0, 22827.0, 23030.0, 23082.0, 23152.0, 23211.0, 23294.0, 23481.0, 23513.0, 23523.0, 23524.0, 23636.0, 23644.0, 23759.0, 24144.0, 24148.0, 25792.0, 25900.0, 25920.0, 25930.0, 25946.0, 26048.0, 26088.0, 26121.0, 26205.0, 26469.0, 27005.0, 27158.0, 27343.0, 28991.0, 29781.0, 29882.0, 29894.0, 30827.0, 50626.0, 51006.0, 51070.0, 51112.0, 51149.0, 51157.0, 51231.0, 51343.0, 51547.0, 51548.0, 51564.0, 51588.0, 51593.0, 51608.0, 51647.0, 53615.0, 53635.0, 54487.0, 54496.0, 54531.0, 54540.0, 54623.0, 54853.0, 54973.0, 54978.0, 55367.0, 55621.0, 55657.0, 55658.0, 55666.0, 55683.0, 55954.0, 56623.0, 56904.0, 56928.0, 56949.0, 57104.0, 57192.0, 57332.0, 57407.0, 57418.0, 57592.0, 57602.0, 57647.0, 57649.0, 57659.0, 57794.0, 58509.0, 60528.0, 63922.0, 63935.0, 64852.0, 65057.0, 78994.0, 79058.0, 79091.0, 79661.0, 79798.0, 79813.0, 79829.0, 79869.0, 80115.0, 80198.0, 80233.0, 80764.0, 81532.0, 83786.0, 84232.0, 84245.0, 84256.0, 84299.0, 84304.0, 84335.0, 84444.0, 84447.0, 84619.0, 84629.0, 84878.0, 84939.0, 84971.0, 91748.0, 112398.0, 114785.0, 115708.0, 126526.0, 126549.0, 199746.0, 200186.0, 201255.0, 221927.0, 283149.0, 286257.0 
GO:0005829 CC 8.45e-30 262/736  5294/29107 D02 cytosol                                  23.0, 30.0, 162.0, 207.0, 208.0, 402.0, 435.0, 738.0, 755.0, 790.0, 883.0, 1155.0, 1384.0, 1445.0, 1454.0, 1455.0, 1616.0, 1725.0, 1760.0, 1797.0, 1819.0, 1849.0, 1855.0, 1856.0, 1857.0, 2033.0, 2314.0, 2356.0, 2580.0, 2592.0, 2593.0, 2622.0, 2671.0, 2852.0, 2873.0, 3257.0, 3297.0, 3705.0, 4123.0, 4298.0, 4358.0, 4636.0, 4795.0, 4968.0, 5091.0, 5211.0, 5298.0, 5339.0, 5371.0, 5598.0, 5605.0, 5609.0, 5875.0, 5886.0, 5976.0, 6015.0, 6158.0, 6449.0, 6468.0, 6499.0, 6624.0, 6794.0, 6811.0, 6895.0, 6949.0, 7086.0, 7126.0, 7186.0, 7249.0, 7297.0, 7376.0, 7469.0, 7791.0, 7917.0, 8021.0, 8178.0, 8189.0, 8312.0, 8379.0, 8398.0, 8636.0, 8677.0, 8721.0, 8888.0, 8890.0, 9049.0, 9092.0, 9112.0, 9146.0, 9179.0, 9230.0, 9266.0, 9361.0, 9400.0, 9409.0, 9463.0, 9564.0, 9632.0, 9681.0, 9776.0, 9810.0, 9894.0, 9909.0, 9986.0, 10014.0, 10043.0, 10072.0, 10101.0, 10139.0, 10297.0, 10298.0, 10307.0, 10400.0, 10422.0, 10452.0, 10454.0, 10459.0, 10482.0, 10616.0, 10755.0, 10869.0, 10908.0, 10948.0, 10985.0, 11047.0, 11060.0, 11076.0, 11132.0, 11176.0, 22994.0, 23053.0, 23113.0, 23192.0, 23211.0, 23218.0, 23274.0, 23294.0, 23363.0, 23370.0, 23381.0, 23481.0, 23523.0, 23644.0, 23762.0, 25759.0, 25796.0, 25930.0, 25970.0, 26000.0, 26048.0, 26088.0, 26205.0, 26233.0, 26469.0, 27005.0, 27158.0, 28991.0, 29882.0, 29886.0, 30827.0, 51005.0, 51070.0, 51112.0, 51160.0, 51257.0, 51272.0, 51343.0, 51564.0, 51608.0, 51647.0, 54487.0, 54496.0, 54850.0, 54862.0, 54963.0, 54973.0, 54978.0, 55072.0, 55095.0, 55160.0, 55223.0, 55336.0, 55367.0, 55626.0, 55658.0, 55666.0, 55684.0, 55700.0, 55738.0, 55898.0, 56006.0, 56623.0, 56904.0, 57104.0, 57407.0, 57558.0, 57592.0, 57602.0, 57655.0, 57658.0, 57659.0, 58509.0, 60528.0, 63922.0, 64410.0, 64599.0, 64852.0, 65220.0, 79058.0, 79585.0, 79643.0, 79661.0, 79735.0, 79778.0, 79798.0, 79829.0, 80115.0, 80194.0, 80233.0, 80308.0, 80772.0, 81532.0, 81603.0, 81605.0, 81858.0, 81876.0, 83475.0, 83549.0, 83786.0, 84219.0, 84232.0, 84245.0, 84256.0, 84270.0, 84299.0, 84335.0, 84629.0, 84939.0, 85378.0, 90353.0, 90850.0, 90864.0, 91039.0, 91647.0, 114822.0, 114879.0, 115703.0, 115939.0, 116840.0, 122416.0, 124997.0, 125058.0, 126119.0, 126549.0, 132158.0, 142678.0, 144717.0, 146705.0, 197258.0, 201255.0, 259173.0, 283987.0 
GO:0005634 CC 9.40e-26 254/736  5371/29107 D05 nucleus                                  207.0, 208.0, 402.0, 421.0, 790.0, 1196.0, 1388.0, 1454.0, 1455.0, 1468.0, 1613.0, 1616.0, 1773.0, 1788.0, 1797.0, 1819.0, 1822.0, 1856.0, 1869.0, 2033.0, 2314.0, 2593.0, 2648.0, 2738.0, 2852.0, 2972.0, 3014.0, 3104.0, 3297.0, 3299.0, 3609.0, 4302.0, 4782.0, 4784.0, 4795.0, 4817.0, 4968.0, 5252.0, 5371.0, 5438.0, 5514.0, 5598.0, 5605.0, 5609.0, 5886.0, 5976.0, 6015.0, 6199.0, 6449.0, 6499.0, 6794.0, 6829.0, 6881.0, 6929.0, 6944.0, 7089.0, 7126.0, 7249.0, 7297.0, 7376.0, 7392.0, 7461.0, 7515.0, 7536.0, 7629.0, 7692.0, 7755.0, 7760.0, 7791.0, 7917.0, 8175.0, 8220.0, 8289.0, 8312.0, 8427.0, 8449.0, 8498.0, 8636.0, 8721.0, 8861.0, 8888.0, 8940.0, 9092.0, 9112.0, 9150.0, 9351.0, 9400.0, 9524.0, 9640.0, 9670.0, 9726.0, 9739.0, 9757.0, 9785.0, 9810.0, 9894.0, 9907.0, 10014.0, 10025.0, 10101.0, 10155.0, 10307.0, 10445.0, 10454.0, 10459.0, 10482.0, 10524.0, 10629.0, 10847.0, 10919.0, 11054.0, 11060.0, 11076.0, 11083.0, 11100.0, 11338.0, 22877.0, 23030.0, 23082.0, 23144.0, 23148.0, 23152.0, 23211.0, 23264.0, 23361.0, 23381.0, 23523.0, 23524.0, 23644.0, 23759.0, 24148.0, 25792.0, 25930.0, 25946.0, 25970.0, 26121.0, 26205.0, 26233.0, 26469.0, 26993.0, 27343.0, 28976.0, 28991.0, 29781.0, 29894.0, 29998.0, 30827.0, 51005.0, 51070.0, 51112.0, 51149.0, 51157.0, 51231.0, 51282.0, 51547.0, 51548.0, 51564.0, 51588.0, 51647.0, 54487.0, 54496.0, 54531.0, 54540.0, 54850.0, 54862.0, 54963.0, 54973.0, 55095.0, 55311.0, 55336.0, 55367.0, 55621.0, 55658.0, 55663.0, 55666.0, 55684.0, 56257.0, 56623.0, 56948.0, 56949.0, 57332.0, 57523.0, 57558.0, 57567.0, 57602.0, 57649.0, 57658.0, 57659.0, 58509.0, 60528.0, 63922.0, 63935.0, 64763.0, 79091.0, 79171.0, 79364.0, 79661.0, 79716.0, 79724.0, 79797.0, 79813.0, 79829.0, 79869.0, 79943.0, 80198.0, 80256.0, 80726.0, 80764.0, 81532.0, 81605.0, 81890.0, 83463.0, 84153.0, 84232.0, 84270.0, 84330.0, 84444.0, 84619.0, 84922.0, 84939.0, 84948.0, 90378.0, 91039.0, 92999.0, 112398.0, 114785.0, 114823.0, 115708.0, 125950.0, 126208.0, 126308.0, 126526.0, 126549.0, 130557.0, 140467.0, 146542.0, 147807.0, 149076.0, 171017.0, 200186.0, 221785.0, 221927.0, 283149.0, 284004.0, 285971.0, 286075.0, 286128.0, 286257.0, 340385.0, 348262.0, 374655.0, 399664.0, 643641.0, 100507290.0 
GO:0005737 CC 1.05e-14 201/736  4713/29107 D02 cytoplasm                                101.0, 207.0, 402.0, 421.0, 435.0, 755.0, 790.0, 883.0, 1155.0, 1445.0, 1454.0, 1455.0, 1613.0, 1725.0, 1727.0, 1788.0, 1819.0, 1822.0, 1849.0, 1856.0, 1869.0, 1874.0, 1877.0, 2067.0, 2314.0, 2356.0, 2580.0, 2592.0, 2593.0, 2852.0, 3257.0, 3297.0, 3609.0, 3705.0, 4358.0, 4796.0, 4817.0, 5091.0, 5252.0, 5298.0, 5339.0, 5371.0, 5598.0, 5609.0, 5875.0, 5886.0, 5976.0, 6199.0, 6449.0, 6624.0, 6640.0, 6650.0, 6794.0, 6881.0, 6895.0, 6929.0, 7126.0, 7165.0, 7249.0, 7297.0, 7376.0, 7461.0, 7791.0, 7917.0, 8189.0, 8312.0, 8498.0, 8721.0, 8888.0, 8890.0, 9049.0, 9092.0, 9112.0, 9150.0, 9191.0, 9266.0, 9400.0, 9463.0, 9564.0, 9670.0, 9894.0, 9895.0, 9907.0, 10014.0, 10043.0, 10072.0, 10297.0, 10298.0, 10307.0, 10401.0, 10445.0, 10482.0, 10755.0, 10882.0, 10948.0, 10985.0, 11054.0, 11060.0, 11076.0, 11083.0, 11132.0, 23148.0, 23363.0, 23381.0, 23384.0, 23636.0, 23644.0, 23759.0, 24144.0, 25796.0, 25920.0, 25930.0, 25946.0, 26001.0, 26469.0, 26993.0, 27005.0, 27158.0, 28511.0, 29926.0, 49856.0, 51070.0, 51150.0, 51160.0, 51231.0, 51490.0, 51547.0, 51548.0, 51564.0, 51588.0, 51593.0, 51608.0, 51647.0, 53615.0, 54487.0, 54531.0, 54540.0, 54623.0, 54776.0, 54853.0, 54963.0, 54973.0, 55009.0, 55223.0, 55367.0, 55626.0, 55658.0, 55684.0, 56904.0, 57104.0, 57513.0, 57602.0, 57647.0, 57701.0, 58509.0, 64410.0, 79171.0, 79587.0, 79661.0, 79716.0, 79798.0, 79869.0, 81532.0, 83549.0, 84232.0, 84335.0, 84444.0, 84447.0, 84514.0, 84705.0, 84922.0, 89953.0, 90378.0, 91978.0, 92714.0, 112398.0, 115703.0, 115992.0, 124401.0, 124930.0, 125950.0, 126308.0, 126549.0, 127829.0, 129807.0, 130617.0, 132158.0, 142678.0, 146705.0, 197335.0, 199746.0, 199953.0, 200186.0, 221927.0, 283234.0, 283643.0, 283987.0, 284004.0, 286077.0, 348262.0, 388886.0 
GO:0016607 CC 3.21e-11  37/736   411/29107 D03 nuclear speck                            1196.0, 3014.0, 3299.0, 4968.0, 6015.0, 6944.0, 8175.0, 8178.0, 9092.0, 9739.0, 9907.0, 10014.0, 10401.0, 10454.0, 10482.0, 10919.0, 11176.0, 11338.0, 23524.0, 24144.0, 24148.0, 25766.0, 26121.0, 26993.0, 30827.0, 51547.0, 54540.0, 55898.0, 57602.0, 58509.0, 64852.0, 80764.0, 81926.0, 91647.0, 124245.0, 146705.0, 199746.0 
GO:0043231 CC 8.75e-08  49/736   846/29107 D04 intracellular membrane-bounded organelle 162.0, 208.0, 738.0, 755.0, 1186.0, 1819.0, 2548.0, 2580.0, 2852.0, 5589.0, 5886.0, 5989.0, 7392.0, 7917.0, 8824.0, 9112.0, 9146.0, 9150.0, 9374.0, 9842.0, 10067.0, 10400.0, 10948.0, 22994.0, 23152.0, 23762.0, 25930.0, 26088.0, 29886.0, 51231.0, 54896.0, 54978.0, 55626.0, 55683.0, 56949.0, 57171.0, 57192.0, 57658.0, 79058.0, 80764.0, 81926.0, 84219.0, 84231.0, 84232.0, 84444.0, 114879.0, 124930.0, 126789.0, 129807.0 
GO:0016020 CC 8.60e-07  91/736  2127/29107 D02 membrane                                 23.0, 30.0, 550.0, 738.0, 790.0, 1186.0, 1455.0, 1717.0, 1727.0, 1819.0, 2548.0, 2580.0, 3609.0, 5211.0, 5298.0, 5339.0, 6158.0, 6339.0, 6449.0, 6794.0, 7249.0, 7297.0, 7841.0, 7917.0, 8482.0, 9159.0, 9266.0, 9361.0, 9409.0, 9704.0, 9785.0, 9810.0, 9894.0, 9986.0, 10025.0, 10043.0, 10139.0, 10307.0, 10755.0, 10908.0, 10985.0, 11054.0, 11060.0, 23218.0, 23225.0, 23481.0, 23644.0, 23762.0, 24148.0, 26088.0, 26229.0, 29781.0, 51150.0, 51272.0, 54623.0, 54760.0, 54788.0, 54862.0, 54978.0, 56262.0, 56928.0, 56949.0, 57104.0, 57130.0, 57192.0, 57513.0, 57661.0, 63922.0, 79087.0, 79585.0, 79643.0, 79798.0, 79869.0, 80772.0, 81490.0, 81926.0, 84447.0, 84514.0, 84720.0, 85378.0, 89845.0, 89941.0, 90231.0, 91289.0, 114879.0, 127829.0, 129807.0, 221927.0, 283234.0, 283987.0, 375346.0 
GO:0005765 CC 1.39e-06  25/736   331/29107 D07 lysosomal membrane                       162.0, 1186.0, 2548.0, 8131.0, 9681.0, 9842.0, 10641.0, 10948.0, 23334.0, 29988.0, 51092.0, 51257.0, 53373.0, 54785.0, 54896.0, 54978.0, 56928.0, 57192.0, 58986.0, 79036.0, 84219.0, 84286.0, 89845.0, 124997.0, 127829.0 
GO:0005794 CC 2.28e-06  51/736   988/29107 D05 Golgi apparatus                          162.0, 333.0, 402.0, 738.0, 1388.0, 2580.0, 2592.0, 2622.0, 2852.0, 3340.0, 5605.0, 6811.0, 7249.0, 8216.0, 9092.0, 9463.0, 9909.0, 10014.0, 10139.0, 10297.0, 10298.0, 10422.0, 10847.0, 11285.0, 22937.0, 23274.0, 23363.0, 26088.0, 26229.0, 51006.0, 51112.0, 51150.0, 51272.0, 55367.0, 55627.0, 55898.0, 56623.0, 56975.0, 57192.0, 79174.0, 79585.0, 80772.0, 81876.0, 84572.0, 90522.0, 91252.0, 113829.0, 132158.0, 146705.0, 283234.0, 283987.0 
GO:0005681 CC 2.82e-06  12/736    90/29107 D03 spliceosomal complex                     6626.0, 7536.0, 8175.0, 8449.0, 9785.0, 11338.0, 24144.0, 24148.0, 57794.0, 58509.0, 79706.0, 199746.0 
GO:1990130 CC 1.61e-05   3/736     3/29107 D02 GATOR1 complex                           8131.0, 9681.0, 10641.0 
GO:0048471 CC 1.75e-05  38/736   713/29107 D02 perinuclear region of cytoplasm          333.0, 1822.0, 2580.0, 2852.0, 3297.0, 5298.0, 5339.0, 5605.0, 6881.0, 6895.0, 7249.0, 8312.0, 8677.0, 9311.0, 9463.0, 9681.0, 10297.0, 10524.0, 10847.0, 11076.0, 23363.0, 27158.0, 50626.0, 51112.0, 53635.0, 53916.0, 55626.0, 55898.0, 57407.0, 79058.0, 79654.0, 80194.0, 81532.0, 81876.0, 84232.0, 91252.0, 124930.0, 399664.0 
GO:0005739 CC 1.87e-05  59/736  1307/29107 D05 mitochondrion                            207.0, 402.0, 755.0, 883.0, 1384.0, 1468.0, 1727.0, 2356.0, 2671.0, 3609.0, 4358.0, 4817.0, 4833.0, 5091.0, 5442.0, 5605.0, 6794.0, 6821.0, 7755.0, 8398.0, 9238.0, 9361.0, 9489.0, 9776.0, 10295.0, 10400.0, 10452.0, 10469.0, 10948.0, 11076.0, 11132.0, 11194.0, 23241.0, 26164.0, 26517.0, 28976.0, 51117.0, 54978.0, 55210.0, 55626.0, 55687.0, 57505.0, 60528.0, 64342.0, 80726.0, 83642.0, 83858.0, 84269.0, 84270.0, 84629.0, 84705.0, 84971.0, 89941.0, 91647.0, 124997.0, 126789.0, 132158.0, 197322.0, 728294.0 
GO:0005622 CC 5.99e-05   8/736    54/29107 D02 intracellular anatomical structure       421.0, 6640.0, 8449.0, 8721.0, 9704.0, 9785.0, 56965.0, 57647.0 
GO:0005789 CC 6.27e-05  46/736   973/29107 D04 endoplasmic reticulum membrane           1388.0, 1717.0, 1727.0, 1760.0, 2852.0, 6811.0, 7086.0, 7466.0, 7841.0, 9091.0, 9409.0, 9524.0, 9632.0, 9776.0, 9986.0, 10400.0, 10869.0, 10908.0, 10948.0, 22937.0, 23130.0, 23225.0, 51257.0, 54788.0, 55627.0, 55716.0, 57104.0, 57130.0, 57171.0, 64598.0, 64788.0, 79087.0, 79603.0, 81490.0, 81876.0, 84270.0, 84447.0, 84720.0, 90522.0, 91289.0, 91304.0, 114879.0, 123099.0, 129807.0, 130617.0, 375346.0 
GO:0071797 CC 6.32e-05   3/736     4/29107 D05 LUBAC complex                            10616.0, 55072.0, 81858.0 
GO:0016604 CC 7.88e-05  21/736   321/29107 D02 nuclear body                             1196.0, 1616.0, 1856.0, 4796.0, 5514.0, 6895.0, 7086.0, 7089.0, 7469.0, 7536.0, 8178.0, 8189.0, 9894.0, 10847.0, 25930.0, 51593.0, 54487.0, 57659.0, 65057.0, 79813.0, 84256.0 
GO:0043202 CC 1.47e-04  10/736    95/29107 D06 lysosomal lumen                          410.0, 1464.0, 2548.0, 3425.0, 6609.0, 9374.0, 23324.0, 63827.0, 129807.0, 375790.0 
GO:0030173 CC 1.63e-04   8/736    62/29107 D05 integral component of Golgi membrane     5986.0, 9159.0, 51272.0, 54760.0, 55624.0, 90522.0, 91252.0, 113829.0 
GO:0071013 CC 2.99e-04   9/736    85/29107 D04 catalytic step 2 spliceosome             8175.0, 8220.0, 9092.0, 9785.0, 23524.0, 24144.0, 24148.0, 56949.0, 58509.0 
GO:0005847 CC 4.43e-04   4/736    15/29107 D04 mRNA cleavage and polyadenylation specificity factor complex 8189.0, 23144.0, 29894.0, 79869.0 
GO:0005694 CC 5.49e-04  14/736   198/29107 D05 chromosome                               2033.0, 8888.0, 9400.0, 10459.0, 23481.0, 51608.0, 57659.0, 78994.0, 79661.0, 79813.0, 80764.0, 83642.0, 114785.0, 339230.0 
GO:0000792 CC 6.18e-04   6/736    42/29107 D03 heterochromatin                          1788.0, 3297.0, 5371.0, 10155.0, 53615.0, 57332.0 
GO:0005615 CC 2.10e-06  16/736  1700/29107 D02 extracellular space                      1302.0, 2648.0, 2678.0, 6609.0, 7089.0, 8398.0, 8482.0, 11093.0, 54923.0, 55663.0, 56975.0, 57453.0, 79006.0, 79174.0, 283870.0, 339451.0 
GO:0005576 CC 4.51e-05  22/736  1854/29107 D02 extracellular region                     30.0, 410.0, 1302.0, 1464.0, 1727.0, 1773.0, 2671.0, 3609.0, 4054.0, 5211.0, 5605.0, 5986.0, 51337.0, 55009.0, 57143.0, 63827.0, 79169.0, 84514.0, 90378.0, 126147.0, 375790.0, 401115.0 
GO:0005887 CC 2.36e-04  16/736  1403/29107 D04 integral component of plasma membrane    101.0, 1464.0, 2852.0, 3177.0, 4324.0, 6339.0, 8482.0, 9311.0, 9986.0, 29988.0, 55515.0, 55716.0, 56262.0, 57192.0, 58986.0, 79581.0 
GO:0005515 MF 5.11e-69 546/736 12418/29107 D02 protein binding                          23.0, 30.0, 101.0, 162.0, 207.0, 208.0, 333.0, 402.0, 410.0, 421.0, 435.0, 550.0, 738.0, 755.0, 883.0, 1155.0, 1186.0, 1196.0, 1302.0, 1388.0, 1445.0, 1454.0, 1455.0, 1468.0, 1613.0, 1616.0, 1717.0, 1725.0, 1727.0, 1760.0, 1773.0, 1788.0, 1819.0, 1822.0, 1849.0, 1855.0, 1856.0, 1857.0, 1869.0, 1874.0, 1877.0, 2033.0, 2067.0, 2314.0, 2580.0, 2592.0, 2593.0, 2622.0, 2648.0, 2671.0, 2678.0, 2738.0, 2852.0, 2873.0, 2972.0, 2976.0, 3014.0, 3104.0, 3257.0, 3297.0, 3340.0, 3609.0, 3727.0, 4034.0, 4054.0, 4298.0, 4302.0, 4324.0, 4784.0, 4795.0, 4796.0, 4833.0, 4968.0, 5091.0, 5192.0, 5211.0, 5252.0, 5298.0, 5339.0, 5371.0, 5438.0, 5442.0, 5514.0, 5589.0, 5598.0, 5605.0, 5609.0, 5875.0, 5886.0, 5976.0, 5989.0, 6015.0, 6158.0, 6339.0, 6449.0, 6468.0, 6499.0, 6609.0, 6624.0, 6626.0, 6640.0, 6650.0, 6668.0, 6794.0, 6811.0, 6821.0, 6829.0, 6881.0, 6895.0, 6929.0, 6944.0, 6949.0, 6988.0, 7086.0, 7089.0, 7126.0, 7165.0, 7186.0, 7249.0, 7297.0, 7376.0, 7392.0, 7466.0, 7469.0, 7515.0, 7536.0, 7593.0, 7629.0, 7692.0, 7709.0, 7755.0, 7760.0, 7791.0, 7917.0, 8021.0, 8131.0, 8175.0, 8178.0, 8189.0, 8216.0, 8220.0, 8289.0, 8312.0, 8379.0, 8398.0, 8449.0, 8482.0, 8498.0, 8636.0, 8677.0, 8721.0, 8861.0, 8888.0, 8890.0, 8940.0, 9013.0, 9049.0, 9091.0, 9092.0, 9112.0, 9146.0, 9150.0, 9159.0, 9179.0, 9191.0, 9230.0, 9238.0, 9266.0, 9328.0, 9351.0, 9361.0, 9409.0, 9463.0, 9524.0, 9564.0, 9605.0, 9632.0, 9640.0, 9670.0, 9726.0, 9739.0, 9757.0, 9776.0, 9785.0, 9810.0, 9842.0, 9894.0, 9895.0, 9907.0, 10014.0, 10025.0, 10043.0, 10072.0, 10078.0, 10101.0, 10139.0, 10155.0, 10227.0, 10295.0, 10297.0, 10298.0, 10307.0, 10401.0, 10422.0, 10445.0, 10452.0, 10454.0, 10459.0, 10469.0, 10482.0, 10524.0, 10608.0, 10616.0, 10629.0, 10641.0, 10695.0, 10755.0, 10847.0, 10869.0, 10882.0, 10919.0, 10922.0, 10948.0, 11047.0, 11054.0, 11060.0, 11076.0, 11093.0, 11100.0, 11132.0, 11176.0, 11194.0, 11285.0, 11338.0, 22827.0, 22937.0, 22994.0, 23061.0, 23113.0, 23130.0, 23148.0, 23152.0, 23192.0, 23218.0, 23225.0, 23241.0, 23264.0, 23294.0, 23324.0, 23334.0, 23361.0, 23363.0, 23370.0, 23381.0, 23384.0, 23403.0, 23481.0, 23513.0, 23523.0, 23636.0, 23644.0, 23759.0, 23762.0, 24144.0, 24148.0, 25759.0, 25766.0, 25771.0, 25792.0, 25796.0, 25900.0, 25920.0, 25930.0, 25970.0, 26000.0, 26001.0, 26048.0, 26088.0, 26121.0, 26151.0, 26205.0, 26229.0, 26231.0, 26469.0, 26517.0, 26993.0, 27005.0, 27037.0, 27158.0, 27343.0, 28976.0, 28991.0, 29781.0, 29882.0, 29886.0, 29894.0, 29926.0, 29998.0, 30827.0, 49856.0, 50626.0, 51005.0, 51070.0, 51078.0, 51112.0, 51117.0, 51149.0, 51150.0, 51157.0, 51160.0, 51231.0, 51257.0, 51282.0, 51343.0, 51490.0, 51547.0, 51548.0, 51564.0, 51588.0, 51593.0, 51608.0, 51647.0, 53373.0, 53615.0, 53916.0, 54487.0, 54496.0, 54531.0, 54540.0, 54623.0, 54758.0, 54760.0, 54776.0, 54785.0, 54850.0, 54862.0, 54923.0, 54929.0, 54932.0, 54963.0, 54973.0, 54978.0, 55048.0, 55072.0, 55095.0, 55210.0, 55223.0, 55336.0, 55367.0, 55515.0, 55621.0, 55624.0, 55626.0, 55657.0, 55658.0, 55663.0, 55666.0, 55684.0, 55702.0, 55716.0, 55738.0, 55898.0, 55954.0, 56006.0, 56257.0, 56262.0, 56904.0, 56928.0, 56931.0, 56949.0, 56963.0, 56975.0, 57192.0, 57332.0, 57348.0, 57407.0, 57418.0, 57505.0, 57567.0, 57592.0, 57602.0, 57647.0, 57649.0, 57655.0, 57658.0, 57659.0, 57701.0, 57794.0, 58509.0, 58986.0, 60672.0, 63827.0, 63922.0, 64118.0, 64342.0, 64428.0, 64598.0, 64599.0, 64773.0, 64852.0, 65057.0, 65220.0, 78994.0, 79002.0, 79036.0, 79058.0, 79091.0, 79169.0, 79171.0, 79174.0, 79364.0, 79581.0, 79585.0, 79603.0, 79641.0, 79643.0, 79654.0, 79706.0, 79724.0, 79735.0, 79778.0, 79797.0, 79798.0, 79813.0, 79829.0, 79869.0, 79943.0, 80194.0, 80198.0, 80233.0, 80256.0, 80308.0, 80726.0, 80764.0, 81532.0, 81576.0, 81603.0, 81605.0, 81858.0, 81876.0, 81926.0, 83463.0, 83475.0, 83590.0, 83786.0, 84065.0, 84153.0, 84219.0, 84231.0, 84232.0, 84245.0, 84256.0, 84269.0, 84286.0, 84299.0, 84304.0, 84330.0, 84335.0, 84337.0, 84444.0, 84447.0, 84619.0, 84705.0, 84823.0, 84878.0, 84939.0, 84988.0, 89941.0, 89953.0, 90231.0, 90326.0, 90353.0, 90522.0, 90850.0, 90864.0, 91039.0, 91179.0, 91252.0, 91289.0, 91647.0, 92154.0, 92714.0, 92715.0, 92999.0, 112398.0, 113178.0, 113452.0, 113655.0, 113829.0, 114785.0, 114822.0, 114823.0, 115703.0, 115704.0, 115708.0, 115992.0, 116840.0, 124245.0, 124401.0, 124997.0, 125058.0, 125950.0, 126119.0, 126526.0, 126549.0, 127829.0, 129807.0, 130557.0, 130617.0, 132158.0, 140706.0, 142678.0, 144110.0, 144717.0, 146542.0, 146705.0, 147807.0, 148223.0, 149345.0, 151903.0, 197258.0, 197322.0, 197335.0, 200186.0, 201255.0, 221927.0, 256302.0, 259173.0, 283232.0, 283234.0, 283870.0, 283987.0, 285971.0, 286075.0, 286077.0, 286128.0, 286257.0, 339230.0, 339451.0, 348262.0, 348487.0, 374291.0, 374655.0, 375346.0, 375790.0, 399665.0 
GO:0046872 MF 2.99e-19 132/736  2297/29107 D04 metal ion binding                        208.0, 1302.0, 1445.0, 1760.0, 1788.0, 1819.0, 1877.0, 2356.0, 2738.0, 2972.0, 3104.0, 4123.0, 4302.0, 4833.0, 5091.0, 5192.0, 5211.0, 5252.0, 5514.0, 5605.0, 5986.0, 6015.0, 6650.0, 6668.0, 7593.0, 7629.0, 7692.0, 7709.0, 7760.0, 7791.0, 9146.0, 9463.0, 9640.0, 9726.0, 9810.0, 9842.0, 10014.0, 10101.0, 10524.0, 10616.0, 10869.0, 11083.0, 11176.0, 23030.0, 23113.0, 23144.0, 23211.0, 23264.0, 23324.0, 23361.0, 23370.0, 26048.0, 26205.0, 26229.0, 26993.0, 27005.0, 27343.0, 51005.0, 51078.0, 51157.0, 51281.0, 51547.0, 51564.0, 54487.0, 54932.0, 55072.0, 55311.0, 55621.0, 55627.0, 55657.0, 55658.0, 55663.0, 55666.0, 55702.0, 55738.0, 56931.0, 57130.0, 57567.0, 57592.0, 57649.0, 57658.0, 57659.0, 57661.0, 60528.0, 64428.0, 64763.0, 64852.0, 65220.0, 79364.0, 79587.0, 79724.0, 79778.0, 79797.0, 79943.0, 80198.0, 80764.0, 81532.0, 81858.0, 81890.0, 83642.0, 84256.0, 84304.0, 84330.0, 84337.0, 84447.0, 84619.0, 84878.0, 84922.0, 90326.0, 90850.0, 92999.0, 115992.0, 124245.0, 126208.0, 126308.0, 130557.0, 140467.0, 146542.0, 147807.0, 149076.0, 171017.0, 199746.0, 221785.0, 285971.0, 286075.0, 286128.0, 340385.0, 374291.0, 374655.0, 399664.0, 643641.0, 100507290.0 
GO:0003723 MF 3.82e-09  73/736  1388/29107 D04 RNA binding                              23.0, 1454.0, 1819.0, 3609.0, 5339.0, 5442.0, 5514.0, 5976.0, 6158.0, 6499.0, 6624.0, 6626.0, 6829.0, 6949.0, 7165.0, 7536.0, 7791.0, 8175.0, 8449.0, 8721.0, 8940.0, 9092.0, 9238.0, 9704.0, 9739.0, 9785.0, 10155.0, 10482.0, 10922.0, 10985.0, 11083.0, 11100.0, 11176.0, 11338.0, 22827.0, 23082.0, 23211.0, 23264.0, 23481.0, 23524.0, 24148.0, 25766.0, 25920.0, 25946.0, 26121.0, 26993.0, 27037.0, 51070.0, 51490.0, 51593.0, 55095.0, 55621.0, 56257.0, 56931.0, 57602.0, 57647.0, 57666.0, 57794.0, 58509.0, 60528.0, 64852.0, 79002.0, 79169.0, 79171.0, 79724.0, 79869.0, 90850.0, 124245.0, 125950.0, 126789.0, 161424.0, 339230.0, 399664.0 
GO:0008270 MF 7.92e-08  48/736   814/29107 D06 zinc ion binding                         101.0, 790.0, 2033.0, 2592.0, 4324.0, 5371.0, 5438.0, 5875.0, 5976.0, 6609.0, 7186.0, 7376.0, 7536.0, 7755.0, 8175.0, 8427.0, 9112.0, 9632.0, 9757.0, 10072.0, 10155.0, 10401.0, 10919.0, 11093.0, 23053.0, 25792.0, 25946.0, 26001.0, 26517.0, 30827.0, 50626.0, 51257.0, 51548.0, 51588.0, 55210.0, 55223.0, 55954.0, 57140.0, 57505.0, 65249.0, 79661.0, 79813.0, 81603.0, 83858.0, 84231.0, 130617.0, 142678.0, 728294.0 
GO:0003677 MF 2.86e-07  51/736   921/29107 D04 DNA binding                              1773.0, 1788.0, 1869.0, 1874.0, 2033.0, 2067.0, 2976.0, 3014.0, 3297.0, 3609.0, 5252.0, 5371.0, 5514.0, 6666.0, 6881.0, 6929.0, 6944.0, 7376.0, 8289.0, 8721.0, 8861.0, 8940.0, 9191.0, 9328.0, 9640.0, 10155.0, 10629.0, 10847.0, 22827.0, 23144.0, 25946.0, 26993.0, 27343.0, 51078.0, 51092.0, 51588.0, 51593.0, 53615.0, 57592.0, 63922.0, 79603.0, 80198.0, 80233.0, 80764.0, 84256.0, 84330.0, 84444.0, 84948.0, 90326.0, 91748.0, 130557.0 
GO:0043130 MF 4.87e-07  13/736    91/29107 D04 ubiquitin binding                        550.0, 5886.0, 9146.0, 10043.0, 10616.0, 11047.0, 23636.0, 26088.0, 51160.0, 55072.0, 55666.0, 81858.0, 130617.0 
GO:0070742 MF 1.05e-06   6/736    15/29107 D04 C2H2 zinc finger domain binding          10919.0, 11338.0, 23524.0, 79364.0, 79813.0, 80764.0 
GO:0003713 MF 1.99e-06  20/736   231/29107 D03 transcription coactivator activity       1616.0, 2033.0, 2648.0, 8289.0, 8721.0, 9049.0, 9112.0, 10025.0, 10155.0, 10524.0, 10629.0, 10847.0, 24148.0, 27005.0, 55223.0, 57658.0, 79364.0, 81603.0, 84922.0, 283149.0 
GO:0000978 MF 2.63e-05  54/736  1178/29107 D09 RNA polymerase II cis-regulatory region sequence-specific DNA binding 1388.0, 1788.0, 1869.0, 1874.0, 1877.0, 2738.0, 3104.0, 3297.0, 3299.0, 3727.0, 4782.0, 4784.0, 5989.0, 6666.0, 6668.0, 6929.0, 7376.0, 7392.0, 7593.0, 7629.0, 7709.0, 7755.0, 7760.0, 9112.0, 9726.0, 10014.0, 10608.0, 22877.0, 23361.0, 26048.0, 26205.0, 51157.0, 54862.0, 55311.0, 55657.0, 55663.0, 57567.0, 57658.0, 57659.0, 64763.0, 79797.0, 83463.0, 84619.0, 84878.0, 92999.0, 140467.0, 147807.0, 149076.0, 171017.0, 221785.0, 285971.0, 286075.0, 374655.0, 100507290.0 
GO:0010484 MF 6.32e-05   3/736     4/29107 D10 H3 histone acetyltransferase activity    2033.0, 2648.0, 8888.0 
GO:0005524 MF 7.18e-05  62/736  1458/29107 D08 ATP binding                              23.0, 207.0, 208.0, 790.0, 1186.0, 1196.0, 1445.0, 1454.0, 1455.0, 1613.0, 1760.0, 2356.0, 2580.0, 3705.0, 4833.0, 5091.0, 5211.0, 5298.0, 5598.0, 5605.0, 5609.0, 5976.0, 6199.0, 6499.0, 6794.0, 7297.0, 8449.0, 9361.0, 9400.0, 9489.0, 9704.0, 9785.0, 10101.0, 10295.0, 10298.0, 10469.0, 10847.0, 10922.0, 11194.0, 23113.0, 25981.0, 51231.0, 54963.0, 55210.0, 55687.0, 56975.0, 57130.0, 57143.0, 57505.0, 57647.0, 63922.0, 64852.0, 65220.0, 79587.0, 80308.0, 83549.0, 83642.0, 83858.0, 89845.0, 132158.0, 197258.0, 197322.0 
GO:0042802 MF 1.31e-04  62/736  1495/29107 D03 identical protein binding                207.0, 333.0, 435.0, 790.0, 1196.0, 1445.0, 1613.0, 1725.0, 1788.0, 1855.0, 1856.0, 3104.0, 3297.0, 3299.0, 5091.0, 5211.0, 5252.0, 6449.0, 6626.0, 6881.0, 6895.0, 7126.0, 7186.0, 7536.0, 8312.0, 8379.0, 8398.0, 8636.0, 9351.0, 9361.0, 9463.0, 9605.0, 10014.0, 10616.0, 10755.0, 22827.0, 24148.0, 26121.0, 26205.0, 29886.0, 51078.0, 51150.0, 53373.0, 54487.0, 54785.0, 55072.0, 55223.0, 56006.0, 56262.0, 56904.0, 57192.0, 57407.0, 79797.0, 80308.0, 80764.0, 81603.0, 81858.0, 84245.0, 84823.0, 91039.0, 92714.0, 259173.0 
GO:0019789 MF 1.48e-04   5/736    21/29107 D04 SUMO transferase activity                5371.0, 10155.0, 10401.0, 51564.0, 51588.0 
GO:0015280 MF 1.71e-04   4/736    12/29107 D09 ligand-gated sodium channel activity     6339.0, 9311.0, 53373.0, 55515.0 
GO:0004402 MF 1.88e-04   6/736    34/29107 D09 histone acetyltransferase activity       2033.0, 2648.0, 6881.0, 8888.0, 10524.0, 10847.0 
GO:0004930 MF 7.67e-07   1/736   683/29107 D04 G protein-coupled receptor activity      2852.0 
GO:0004984 MF 6.89e-05   0/736   399/29107 D04 olfactory receptor activity               
```
