## Supplementary material for "Transcriptional and genetic sex differences for schizophrenia across the dorsolateral prefrontal cortex, hippocampus, and caudate nucleus": Data S4: GO_analysis_module_royalblue.txt

```
GO:0006357 BP 8.25e-10  45/298  1604/29107 D10 regulation of transcription by RNA polymerase II 1998.0, 2186.0, 2908.0, 3344.0, 4601.0, 4848.0, 6599.0, 7181.0, 7541.0, 7562.0, 7581.0, 7586.0, 7594.0, 7705.0, 7769.0, 9031.0, 9988.0, 11262.0, 29117.0, 29994.0, 30832.0, 54816.0, 56242.0, 58486.0, 58487.0, 79800.0, 79811.0, 80264.0, 84146.0, 84458.0, 84671.0, 84765.0, 90338.0, 91975.0, 117608.0, 137209.0, 144348.0, 195828.0, 253639.0, 339500.0, 345462.0, 349075.0, 619279.0, 643836.0, 100101467.0 
GO:0006355 BP 1.02e-06  19/298   495/29107 D09 regulation of transcription, DNA-templated 2908.0, 3344.0, 4603.0, 7562.0, 7581.0, 7705.0, 9209.0, 9988.0, 23528.0, 29072.0, 50809.0, 50862.0, 54816.0, 56242.0, 60313.0, 80264.0, 144348.0, 339500.0, 349075.0 
GO:0006281 BP 1.05e-06  13/298   235/29107 D07 DNA repair                               580.0, 5427.0, 5981.0, 8555.0, 9557.0, 22909.0, 23198.0, 23376.0, 51426.0, 54780.0, 55120.0, 55719.0, 144715.0 
GO:0006974 BP 1.75e-06  13/298   246/29107 D04 cellular response to DNA damage stimulus 580.0, 9031.0, 9557.0, 11011.0, 23198.0, 23376.0, 25836.0, 51426.0, 55120.0, 55719.0, 83932.0, 221443.0, 254225.0 
GO:0007099 BP 2.48e-06   5/298    22/29107 D08 centriole replication                    9662.0, 9738.0, 80254.0, 163786.0, 282809.0 
GO:1904778 BP 1.05e-05   3/298     5/29107 D08 positive regulation of protein localization to cell cortex 2037.0, 2770.0, 29899.0 
GO:0030488 BP 2.75e-05   5/298    35/29107 D11 tRNA methylation                         54482.0, 79828.0, 93587.0, 158234.0, 221078.0 
GO:0005634 CC 3.88e-19 121/298  5371/29107 D05 nucleus                                  580.0, 667.0, 989.0, 1027.0, 1739.0, 1998.0, 2177.0, 2186.0, 2770.0, 2908.0, 3344.0, 3516.0, 4601.0, 4603.0, 4646.0, 4848.0, 4891.0, 5073.0, 5525.0, 5781.0, 5981.0, 6599.0, 7072.0, 7541.0, 7562.0, 7581.0, 7586.0, 7594.0, 7705.0, 7769.0, 7957.0, 8073.0, 8125.0, 8301.0, 8555.0, 8898.0, 8939.0, 9444.0, 9557.0, 9824.0, 9857.0, 9988.0, 11011.0, 11262.0, 11340.0, 22909.0, 23198.0, 23287.0, 23376.0, 23405.0, 23528.0, 25836.0, 27030.0, 29072.0, 29117.0, 29994.0, 30832.0, 50809.0, 51091.0, 51244.0, 51426.0, 51507.0, 54494.0, 54780.0, 54799.0, 54816.0, 54908.0, 55120.0, 55166.0, 55680.0, 55719.0, 55726.0, 55904.0, 55914.0, 56242.0, 57337.0, 58487.0, 58490.0, 58533.0, 60313.0, 65110.0, 79074.0, 79800.0, 79811.0, 79828.0, 79912.0, 80264.0, 80312.0, 80895.0, 81550.0, 83932.0, 84146.0, 84458.0, 84671.0, 84765.0, 87178.0, 90338.0, 91133.0, 91746.0, 91975.0, 93587.0, 114825.0, 117608.0, 123283.0, 132864.0, 137209.0, 144348.0, 144715.0, 144811.0, 158234.0, 195828.0, 253639.0, 253959.0, 254225.0, 286053.0, 339500.0, 345462.0, 349075.0, 619279.0, 643836.0, 100101467.0 
GO:0005654 CC 1.63e-13  87/298  3805/29107 D02 nucleoplasm                              580.0, 667.0, 1027.0, 1998.0, 2037.0, 2177.0, 2186.0, 2908.0, 3344.0, 3516.0, 3988.0, 4077.0, 4601.0, 4603.0, 4646.0, 4848.0, 5427.0, 5557.0, 5781.0, 5981.0, 6599.0, 7072.0, 7181.0, 7541.0, 8125.0, 8555.0, 9031.0, 9044.0, 9557.0, 9877.0, 9897.0, 9987.0, 9988.0, 10150.0, 11340.0, 22909.0, 23198.0, 23528.0, 25836.0, 27030.0, 27347.0, 29072.0, 29117.0, 30832.0, 51174.0, 51244.0, 51426.0, 51585.0, 54494.0, 54780.0, 55120.0, 55166.0, 55193.0, 55719.0, 55726.0, 55839.0, 55904.0, 58487.0, 58490.0, 65110.0, 79031.0, 79048.0, 79074.0, 79670.0, 79811.0, 80067.0, 80895.0, 81550.0, 83540.0, 83737.0, 83932.0, 84458.0, 85437.0, 91452.0, 91746.0, 91975.0, 93587.0, 116461.0, 137209.0, 144715.0, 158234.0, 192669.0, 195828.0, 221443.0, 254225.0, 254827.0, 286053.0 
GO:0005829 CC 1.83e-10 100/298  5294/29107 D02 cytosol                                  262.0, 667.0, 989.0, 1027.0, 1739.0, 1781.0, 1806.0, 1998.0, 2037.0, 2177.0, 2339.0, 2729.0, 2908.0, 3799.0, 3988.0, 4077.0, 4601.0, 4646.0, 4848.0, 5073.0, 5082.0, 5150.0, 5525.0, 5781.0, 6167.0, 6655.0, 6801.0, 6814.0, 7072.0, 7326.0, 7541.0, 7705.0, 8073.0, 8301.0, 8898.0, 9043.0, 9557.0, 9662.0, 9738.0, 9765.0, 9824.0, 9897.0, 9987.0, 9988.0, 10767.0, 10806.0, 11340.0, 22863.0, 22909.0, 23041.0, 23198.0, 23287.0, 23376.0, 23405.0, 25801.0, 25836.0, 25936.0, 25963.0, 26058.0, 26118.0, 27347.0, 29117.0, 29899.0, 51074.0, 51091.0, 51174.0, 51735.0, 54801.0, 54908.0, 55166.0, 55614.0, 55704.0, 55839.0, 58533.0, 64422.0, 65110.0, 79031.0, 79598.0, 79670.0, 79739.0, 80067.0, 80254.0, 80895.0, 81550.0, 83540.0, 83737.0, 85437.0, 85458.0, 87178.0, 91452.0, 92482.0, 93587.0, 96459.0, 122773.0, 158234.0, 163786.0, 192669.0, 200895.0, 221078.0, 254225.0 
GO:0005737 CC 2.21e-10  92/298  4713/29107 D02 cytoplasm                                580.0, 667.0, 889.0, 950.0, 1027.0, 1073.0, 1739.0, 1781.0, 1806.0, 2186.0, 2339.0, 2770.0, 2908.0, 3516.0, 4646.0, 4848.0, 4891.0, 5073.0, 5082.0, 5311.0, 5525.0, 5781.0, 5981.0, 6444.0, 6599.0, 7072.0, 7782.0, 8073.0, 8125.0, 8555.0, 8898.0, 8939.0, 9043.0, 9444.0, 9706.0, 9857.0, 9926.0, 10150.0, 10314.0, 11183.0, 11340.0, 23287.0, 23376.0, 23405.0, 25801.0, 27109.0, 29117.0, 29899.0, 51074.0, 51091.0, 51122.0, 51174.0, 51585.0, 54407.0, 54467.0, 54882.0, 55016.0, 55120.0, 55179.0, 55345.0, 55614.0, 55680.0, 55704.0, 55726.0, 55904.0, 55914.0, 57337.0, 57560.0, 58533.0, 64770.0, 65110.0, 79031.0, 79670.0, 79828.0, 83737.0, 84938.0, 85444.0, 87178.0, 92482.0, 96459.0, 112487.0, 116984.0, 122773.0, 123283.0, 132864.0, 166378.0, 168448.0, 192669.0, 201725.0, 221078.0, 253959.0, 282809.0 
GO:0016604 CC 2.47e-07  16/298   321/29107 D02 nuclear body                             1998.0, 2177.0, 4077.0, 5427.0, 9031.0, 51426.0, 54463.0, 54494.0, 54780.0, 55120.0, 55726.0, 55904.0, 79811.0, 91975.0, 254225.0, 286053.0 
GO:0005813 CC 6.47e-07  20/298   528/29107 D03 centrosome                               1781.0, 2770.0, 5525.0, 8555.0, 9662.0, 9738.0, 9857.0, 10806.0, 29899.0, 51735.0, 54801.0, 55704.0, 57560.0, 64770.0, 79598.0, 80254.0, 85444.0, 163786.0, 168448.0, 282809.0 
GO:0005814 CC 2.50e-06  10/298   144/29107 D05 centriole                                9662.0, 9738.0, 9857.0, 10806.0, 51174.0, 55704.0, 80254.0, 85444.0, 163786.0, 282809.0 
GO:0016591 CC 3.61e-05   3/298     7/29107 D08 RNA polymerase II, holoenzyme            4646.0, 58490.0, 81488.0 
GO:0043231 CC 6.88e-05  22/298   846/29107 D04 intracellular membrane-bounded organelle 1027.0, 3344.0, 3988.0, 4077.0, 5427.0, 8301.0, 8898.0, 9044.0, 9765.0, 11340.0, 23155.0, 23287.0, 25836.0, 27314.0, 27347.0, 55120.0, 55719.0, 55726.0, 65110.0, 83737.0, 84188.0, 253832.0 
GO:0034451 CC 1.20e-04   7/298   107/29107 D02 centriolar satellite                     3799.0, 9043.0, 10806.0, 54801.0, 64770.0, 79598.0, 163786.0 
GO:0099738 CC 1.65e-04   3/298    11/29107 D04 cell cortex region                       2037.0, 2770.0, 29899.0 
GO:0005515 MF 8.42e-21 207/298 12418/29107 D02 protein binding                          214.0, 262.0, 580.0, 590.0, 667.0, 889.0, 950.0, 989.0, 1027.0, 1073.0, 1739.0, 1781.0, 1806.0, 1998.0, 2037.0, 2177.0, 2186.0, 2235.0, 2339.0, 2530.0, 2531.0, 2729.0, 2770.0, 2908.0, 3344.0, 3516.0, 3799.0, 4077.0, 4601.0, 4646.0, 4848.0, 4891.0, 5073.0, 5082.0, 5311.0, 5427.0, 5525.0, 5557.0, 5781.0, 5981.0, 6599.0, 6655.0, 6801.0, 6814.0, 7072.0, 7181.0, 7326.0, 7541.0, 7586.0, 7705.0, 7782.0, 7957.0, 8073.0, 8125.0, 8301.0, 8555.0, 8898.0, 8939.0, 9031.0, 9043.0, 9209.0, 9444.0, 9557.0, 9662.0, 9706.0, 9728.0, 9738.0, 9765.0, 9857.0, 9873.0, 9877.0, 9897.0, 9987.0, 9989.0, 10042.0, 10314.0, 10767.0, 10806.0, 11011.0, 11183.0, 11262.0, 11340.0, 22863.0, 22875.0, 22909.0, 23041.0, 23155.0, 23198.0, 23360.0, 23376.0, 23405.0, 23528.0, 25801.0, 25836.0, 25936.0, 26058.0, 26118.0, 26515.0, 27030.0, 27291.0, 27314.0, 27347.0, 29072.0, 29117.0, 29899.0, 29994.0, 50809.0, 50862.0, 51019.0, 51074.0, 51091.0, 51122.0, 51125.0, 51244.0, 51507.0, 51635.0, 51660.0, 51735.0, 54407.0, 54463.0, 54467.0, 54780.0, 54799.0, 54801.0, 54882.0, 54901.0, 54908.0, 55120.0, 55166.0, 55179.0, 55193.0, 55704.0, 55719.0, 55726.0, 55732.0, 55904.0, 55914.0, 56952.0, 57337.0, 58487.0, 58490.0, 58533.0, 60313.0, 63931.0, 64422.0, 64770.0, 65110.0, 79031.0, 79048.0, 79074.0, 79598.0, 79670.0, 79800.0, 79811.0, 79912.0, 80067.0, 80254.0, 80895.0, 81550.0, 83540.0, 83737.0, 83932.0, 84188.0, 84298.0, 84328.0, 84458.0, 84938.0, 85437.0, 85458.0, 87178.0, 91133.0, 91404.0, 91746.0, 91975.0, 92482.0, 93587.0, 96459.0, 112487.0, 113402.0, 114825.0, 114899.0, 116461.0, 123283.0, 130132.0, 130502.0, 137209.0, 143684.0, 144348.0, 144715.0, 144811.0, 152756.0, 152815.0, 153129.0, 158234.0, 162681.0, 163786.0, 192669.0, 201725.0, 221443.0, 253639.0, 254225.0, 254827.0, 282809.0, 286053.0, 317662.0, 619279.0, 100101467.0 
GO:0046872 MF 4.42e-12  61/298  2297/29107 D04 metal ion binding                        580.0, 1806.0, 2186.0, 5073.0, 5150.0, 6167.0, 7541.0, 7562.0, 7581.0, 7586.0, 7594.0, 7769.0, 9765.0, 9877.0, 10150.0, 11262.0, 22875.0, 23405.0, 23528.0, 26515.0, 27109.0, 29072.0, 29994.0, 30832.0, 50862.0, 51426.0, 51809.0, 54467.0, 54482.0, 54816.0, 54901.0, 55120.0, 55680.0, 55904.0, 56242.0, 58486.0, 64172.0, 80264.0, 80895.0, 83932.0, 84146.0, 84671.0, 84765.0, 90338.0, 91975.0, 116984.0, 117608.0, 137209.0, 144348.0, 152815.0, 153129.0, 192669.0, 195828.0, 253639.0, 254225.0, 339500.0, 345462.0, 349075.0, 619279.0, 643836.0, 100101467.0 
GO:0000978 MF 1.86e-08  35/298  1178/29107 D09 RNA polymerase II cis-regulatory region sequence-specific DNA binding 2186.0, 2908.0, 3516.0, 4601.0, 4603.0, 7181.0, 7541.0, 7562.0, 7581.0, 7586.0, 7594.0, 7705.0, 7769.0, 9988.0, 23528.0, 30832.0, 54816.0, 56242.0, 79800.0, 80264.0, 84146.0, 84671.0, 84765.0, 90338.0, 91975.0, 117608.0, 137209.0, 144348.0, 195828.0, 339500.0, 345462.0, 349075.0, 619279.0, 643836.0, 100101467.0 
GO:0000981 MF 6.11e-07  33/298  1241/29107 D03 DNA-binding transcription factor activity, RNA polymerase II-specific 1998.0, 2908.0, 3344.0, 3516.0, 4601.0, 4603.0, 7181.0, 7562.0, 7586.0, 7705.0, 9988.0, 11262.0, 23528.0, 30832.0, 54816.0, 56242.0, 58486.0, 58487.0, 79800.0, 80264.0, 84146.0, 84671.0, 84765.0, 90338.0, 91975.0, 117608.0, 144348.0, 195828.0, 253639.0, 339500.0, 345462.0, 349075.0, 100101467.0 
```
