## Supplementary material for "Transcriptional and genetic sex differences for schizophrenia across the dorsolateral prefrontal cortex, hippocampus, and caudate nucleus": Data S4: GO_analysis_module_saddlebrown.txt

```
GO:0030199 BP 1.99e-15  12/199    54/29107 D06 collagen fibril organization             1277.0, 1278.0, 1281.0, 1289.0, 1305.0, 1545.0, 2296.0, 2303.0, 2331.0, 4060.0, 7148.0, 7373.0 
GO:0007160 BP 3.31e-15  14/199    94/29107 D04 cell-matrix adhesion                     1281.0, 1305.0, 2013.0, 2335.0, 4059.0, 4811.0, 7148.0, 7412.0, 7414.0, 8515.0, 9358.0, 10516.0, 22801.0, 81792.0 
GO:0007155 BP 5.95e-15  25/199   488/29107 D02 cell adhesion                            1289.0, 1292.0, 1295.0, 1306.0, 1545.0, 2013.0, 2022.0, 2335.0, 3671.0, 3910.0, 3915.0, 4059.0, 4239.0, 4958.0, 7041.0, 7148.0, 7412.0, 7414.0, 7450.0, 8639.0, 9358.0, 22801.0, 54510.0, 54587.0, 80781.0 
GO:0030198 BP 7.61e-15  16/199   150/29107 D05 extracellular matrix organization        1277.0, 1278.0, 1281.0, 1289.0, 1295.0, 1305.0, 1306.0, 2006.0, 4313.0, 7373.0, 79625.0, 80781.0, 81792.0, 85301.0, 169611.0, 170689.0 
GO:0001525 BP 2.66e-13  17/199   222/29107 D03 angiogenesis                             800.0, 857.0, 1295.0, 1306.0, 1545.0, 2296.0, 2335.0, 2702.0, 3339.0, 3791.0, 4313.0, 5159.0, 5787.0, 10266.0, 11082.0, 79625.0, 80781.0 
GO:0016477 BP 1.54e-09  14/199   243/29107 D04 cell migration                           1289.0, 2013.0, 2022.0, 2296.0, 3489.0, 3791.0, 3909.0, 3915.0, 5159.0, 9358.0, 10319.0, 57124.0, 81792.0, 161198.0 
GO:0001501 BP 2.33e-08  10/199   130/29107 D04 skeletal system development              653.0, 654.0, 1277.0, 1278.0, 1281.0, 1305.0, 2487.0, 3481.0, 5549.0, 6926.0 
GO:0009887 BP 3.34e-08  10/199   135/29107 D03 animal organ morphogenesis               1634.0, 2006.0, 3339.0, 3481.0, 3909.0, 3915.0, 4825.0, 6926.0, 10319.0, 80781.0 
GO:0048251 BP 4.31e-07   4/199    10/29107 D07 elastic fiber assembly                   4239.0, 4629.0, 7148.0, 10516.0 
GO:1905222 BP 1.25e-06   3/199     4/29107 D03 atrioventricular canal morphogenesis     2022.0, 6909.0, 6926.0 
GO:0097435 BP 2.73e-06   4/199    15/29107 D04 supramolecular fiber organization        1281.0, 1289.0, 4053.0, 4239.0 
GO:0051145 BP 3.62e-06   4/199    16/29107 D05 smooth muscle cell differentiation       6909.0, 6926.0, 9096.0, 93649.0 
GO:0002042 BP 1.16e-05   4/199    21/29107 D09 cell migration involved in sprouting angiogenesis 3164.0, 3791.0, 79812.0, 161198.0 
GO:0001503 BP 1.50e-05   6/199    77/29107 D02 ossification                             653.0, 1277.0, 2303.0, 4256.0, 7123.0, 9260.0 
GO:0003151 BP 1.55e-05   5/199    46/29107 D03 outflow tract morphogenesis              2006.0, 2702.0, 6495.0, 6909.0, 6926.0 
GO:0048844 BP 1.70e-05   4/199    23/29107 D05 artery morphogenesis                     2022.0, 2296.0, 2303.0, 2702.0 
GO:0009308 BP 1.72e-05   3/199     8/29107 D04 amine metabolic process                  7412.0, 8639.0, 11185.0 
GO:0007596 BP 1.74e-05   6/199    79/29107 D05 blood coagulation                        2159.0, 2162.0, 5328.0, 7035.0, 7450.0, 10544.0 
GO:0001666 BP 1.90e-05   8/199   165/29107 D05 response to hypoxia                      857.0, 1909.0, 4313.0, 5328.0, 7412.0, 10266.0, 93649.0, 126374.0 
GO:0007519 BP 2.12e-05   5/199    49/29107 D06 skeletal muscle tissue development       857.0, 1634.0, 2006.0, 6495.0, 6840.0 
GO:0032964 BP 2.57e-05   3/199     9/29107 D03 collagen biosynthetic process            1277.0, 1289.0, 9697.0 
GO:0006936 BP 2.83e-05   6/199    86/29107 D04 muscle contraction                       800.0, 1674.0, 3270.0, 7169.0, 7402.0, 25802.0 
GO:0001958 BP 3.29e-05   4/199    27/29107 D04 endochondral ossification                654.0, 1277.0, 1305.0, 2296.0 
GO:0003272 BP 3.65e-05   3/199    10/29107 D03 endocardial cushion formation            653.0, 6909.0, 6926.0 
GO:0035987 BP 3.82e-05   4/199    28/29107 D04 endodermal cell differentiation          1295.0, 2335.0, 3909.0, 4313.0 
GO:0007229 BP 4.40e-05   6/199    93/29107 D06 integrin-mediated signaling pathway      1281.0, 2335.0, 3909.0, 8515.0, 9358.0, 22801.0 
GO:0072105 BP 4.65e-05   2/199     2/29107 D08 ureteric peristalsis                     6909.0, 6926.0 
GO:1902257 BP 4.65e-05   2/199     2/29107 D10 negative regulation of apoptotic process involved in outflow tract morphogenesis 2296.0, 2303.0 
GO:0030212 BP 4.99e-05   3/199    11/29107 D07 hyaluronan metabolic process             3698.0, 3699.0, 80760.0 
GO:0001570 BP 5.27e-05   5/199    59/29107 D04 vasculogenesis                           857.0, 2022.0, 3791.0, 10266.0, 93649.0 
GO:0001569 BP 5.77e-05   4/199    31/29107 D07 branching involved in blood vessel morphogenesis 1909.0, 2022.0, 2303.0, 3791.0 
GO:0001708 BP 6.56e-05   4/199    32/29107 D03 cell fate specification                  6909.0, 6913.0, 6926.0, 9096.0 
GO:2001214 BP 6.62e-05   3/199    12/29107 D06 positive regulation of vasculogenesis    3791.0, 6237.0, 10266.0 
GO:0007507 BP 6.96e-05   8/199   198/29107 D04 heart development                        1281.0, 1909.0, 2296.0, 2303.0, 2335.0, 9260.0, 10266.0, 27129.0 
GO:0035924 BP 7.43e-05   4/199    33/29107 D06 cellular response to vascular endothelial growth factor stimulus 3164.0, 3791.0, 7412.0, 10266.0 
GO:0001657 BP 7.43e-05   4/199    33/29107 D08 ureteric bud development                 2296.0, 2303.0, 4091.0, 6495.0 
GO:0008016 BP 7.43e-05   4/199    33/29107 D06 regulation of heart contraction          1674.0, 5350.0, 6909.0, 27129.0 
GO:0098609 BP 7.77e-05   7/199   149/29107 D03 cell-cell adhesion                       1305.0, 3909.0, 7148.0, 7373.0, 54751.0, 55243.0, 90952.0 
GO:0009888 BP 9.40e-05   4/199    35/29107 D03 tissue development                       3339.0, 3909.0, 3915.0, 10319.0 
GO:0008217 BP 9.73e-05   5/199    67/29107 D03 regulation of blood pressure             59.0, 1278.0, 1909.0, 4881.0, 10266.0 
GO:0010952 BP 1.08e-04   3/199    14/29107 D09 positive regulation of peptidase activity 857.0, 2335.0, 5118.0 
GO:0035050 BP 1.08e-04   3/199    14/29107 D05 embryonic heart tube development         2296.0, 2303.0, 6909.0 
GO:0035909 BP 1.35e-04   3/199    15/29107 D06 aorta morphogenesis                      5159.0, 6495.0, 6909.0 
GO:0072530 BP 1.39e-04   2/199     3/29107 D05 purine-containing compound transmembrane transport 6581.0, 6582.0 
GO:0051615 BP 1.39e-04   2/199     3/29107 D07 histamine uptake                         6581.0, 6582.0 
GO:1905072 BP 1.39e-04   2/199     3/29107 D04 cardiac jelly development                6909.0, 6926.0 
GO:0060596 BP 1.39e-04   2/199     3/29107 D04 mammary placode formation                6909.0, 6926.0 
GO:0001568 BP 1.45e-04   4/199    39/29107 D03 blood vessel development                 1277.0, 1278.0, 1289.0, 6926.0 
GO:0008285 BP 1.79e-04  11/199   425/29107 D05 negative regulation of cell population proliferation 653.0, 1545.0, 2487.0, 3489.0, 4091.0, 6424.0, 7041.0, 25959.0, 80781.0, 93649.0, 127435.0 
GO:0030512 BP 1.88e-04   5/199    77/29107 D08 negative regulation of transforming growth factor beta receptor signaling pathway 857.0, 4091.0, 7041.0, 54829.0, 94031.0 
GO:0048738 BP 1.99e-04   3/199    17/29107 D06 cardiac muscle tissue development        653.0, 5350.0, 6909.0 
GO:0060314 BP 1.99e-04   3/199    17/29107 D10 regulation of ryanodine-sensitive calcium-release channel activity 3270.0, 5350.0, 57158.0 
GO:0008284 BP 2.01e-04  12/199   505/29107 D05 positive regulation of cell population proliferation 653.0, 654.0, 2013.0, 2335.0, 3481.0, 3791.0, 5159.0, 6909.0, 6926.0, 11082.0, 57124.0, 93649.0 
GO:0062023 CC 5.17e-47  48/199   374/29107 D04 collagen-containing extracellular matrix 1277.0, 1278.0, 1281.0, 1289.0, 1292.0, 1295.0, 1305.0, 1306.0, 1634.0, 2006.0, 2162.0, 2331.0, 2335.0, 3339.0, 3698.0, 3909.0, 3910.0, 3915.0, 4053.0, 4059.0, 4060.0, 4239.0, 4256.0, 4313.0, 4811.0, 4958.0, 4969.0, 5118.0, 5549.0, 6275.0, 7041.0, 7123.0, 7148.0, 7373.0, 7450.0, 10516.0, 54829.0, 64129.0, 79812.0, 80760.0, 80781.0, 83872.0, 85301.0, 127435.0, 157869.0, 161198.0, 170689.0, 284297.0 
GO:0005576 CC 3.46e-29  65/199  1854/29107 D02 extracellular region                     730.0, 1277.0, 1278.0, 1281.0, 1289.0, 1292.0, 1295.0, 1305.0, 1306.0, 1634.0, 1953.0, 2006.0, 2159.0, 2162.0, 2331.0, 2335.0, 3075.0, 3339.0, 3481.0, 3487.0, 3489.0, 3671.0, 3698.0, 3699.0, 3791.0, 3909.0, 3910.0, 3915.0, 4053.0, 4059.0, 4060.0, 4239.0, 4313.0, 4811.0, 4854.0, 4958.0, 4969.0, 5069.0, 5118.0, 5328.0, 5549.0, 6275.0, 6948.0, 7035.0, 7123.0, 7148.0, 7373.0, 7414.0, 7450.0, 9358.0, 10319.0, 10516.0, 10544.0, 11082.0, 57214.0, 64129.0, 79625.0, 80760.0, 80781.0, 81792.0, 85301.0, 94031.0, 114905.0, 157869.0, 169611.0 
GO:0005615 CC 6.24e-27  60/199  1700/29107 D02 extracellular space                      59.0, 72.0, 653.0, 654.0, 1277.0, 1278.0, 1281.0, 1289.0, 1292.0, 1295.0, 1305.0, 1306.0, 1634.0, 2022.0, 2159.0, 2331.0, 2335.0, 2487.0, 3075.0, 3339.0, 3481.0, 3487.0, 3489.0, 3915.0, 4053.0, 4060.0, 4239.0, 4313.0, 4958.0, 4969.0, 5069.0, 5118.0, 5328.0, 5549.0, 5740.0, 6275.0, 6424.0, 6948.0, 7035.0, 7123.0, 7148.0, 7373.0, 7412.0, 7450.0, 10516.0, 10544.0, 27123.0, 54757.0, 54829.0, 56241.0, 56265.0, 64129.0, 79625.0, 79812.0, 80781.0, 85301.0, 127435.0, 170689.0, 222663.0, 284297.0 
GO:0031012 CC 4.94e-26  28/199   245/29107 D03 extracellular matrix                     1277.0, 1278.0, 1281.0, 1289.0, 1295.0, 1305.0, 1306.0, 2006.0, 2331.0, 2335.0, 4053.0, 4060.0, 4256.0, 5549.0, 7148.0, 7373.0, 7450.0, 10319.0, 10516.0, 54829.0, 57124.0, 79625.0, 80781.0, 81792.0, 85301.0, 169611.0, 170689.0, 284297.0 
GO:0070062 CC 3.09e-17  54/199  2169/29107 D06 extracellular exosome                    59.0, 72.0, 730.0, 1278.0, 1292.0, 1306.0, 1382.0, 1674.0, 2335.0, 3075.0, 3339.0, 3671.0, 3698.0, 3699.0, 3909.0, 3910.0, 3915.0, 4053.0, 4059.0, 4060.0, 4256.0, 4629.0, 4641.0, 4811.0, 4825.0, 4958.0, 4969.0, 5118.0, 5328.0, 5549.0, 6237.0, 6275.0, 6582.0, 7123.0, 7148.0, 7402.0, 7412.0, 7414.0, 7431.0, 7450.0, 10516.0, 10544.0, 22837.0, 30846.0, 54587.0, 54757.0, 56241.0, 57124.0, 64129.0, 79083.0, 79812.0, 80781.0, 83872.0, 116496.0 
GO:0005788 CC 4.35e-13  19/199   306/29107 D05 endoplasmic reticulum lumen              1066.0, 1277.0, 1278.0, 1281.0, 1289.0, 1292.0, 1295.0, 1305.0, 1306.0, 2159.0, 2335.0, 3270.0, 3487.0, 3698.0, 3915.0, 7373.0, 54587.0, 80781.0, 85301.0 
GO:0005604 CC 1.59e-11  11/199    85/29107 D05 basement membrane                        1289.0, 2335.0, 3339.0, 3909.0, 3910.0, 3915.0, 4811.0, 10319.0, 79812.0, 80781.0, 83872.0 
GO:0005925 CC 7.40e-10  18/199   418/29107 D05 focal adhesion                           857.0, 1264.0, 2022.0, 3339.0, 5159.0, 5328.0, 6237.0, 6840.0, 7041.0, 7414.0, 7431.0, 9260.0, 9358.0, 10544.0, 22801.0, 54751.0, 90102.0, 91624.0 
GO:0043202 CC 1.93e-08   9/199    95/29107 D06 lysosomal lumen                          1634.0, 2331.0, 3339.0, 4060.0, 4958.0, 4969.0, 5159.0, 5549.0, 6948.0 
GO:0005796 CC 5.66e-07   8/199   103/29107 D05 Golgi lumen                              1634.0, 2159.0, 2331.0, 3339.0, 4060.0, 4958.0, 4969.0, 5549.0 
GO:0005886 CC 9.30e-07  58/199  4500/29107 D03 plasma membrane                          125.0, 800.0, 857.0, 1305.0, 1909.0, 2013.0, 2022.0, 2159.0, 2706.0, 3339.0, 3779.0, 3791.0, 4059.0, 4313.0, 4641.0, 4811.0, 4854.0, 4881.0, 5159.0, 5328.0, 5729.0, 5734.0, 5787.0, 6237.0, 6345.0, 6581.0, 6582.0, 6840.0, 7035.0, 7041.0, 7402.0, 7412.0, 7431.0, 8515.0, 8639.0, 8685.0, 9358.0, 10266.0, 10544.0, 10990.0, 22801.0, 27198.0, 30846.0, 55243.0, 56241.0, 57101.0, 57158.0, 57211.0, 57214.0, 90102.0, 90952.0, 91624.0, 116496.0, 116535.0, 120425.0, 152273.0, 161291.0, 222663.0 
GO:0009986 CC 2.67e-06  16/199   579/29107 D02 cell surface                             2013.0, 2022.0, 4854.0, 5159.0, 5328.0, 6424.0, 7035.0, 7412.0, 8639.0, 9358.0, 10266.0, 10544.0, 54587.0, 57211.0, 170689.0, 222663.0 
GO:0071953 CC 3.12e-06   3/199     5/29107 D05 elastic fiber                            2006.0, 4239.0, 10516.0 
GO:0030018 CC 3.30e-06   8/199   130/29107 D02 Z disc                                   845.0, 1674.0, 3270.0, 9260.0, 9457.0, 10398.0, 57158.0, 91624.0 
GO:0005581 CC 3.49e-06   6/199    60/29107 D02 collagen trimer                          1292.0, 1305.0, 7373.0, 8685.0, 80781.0, 114905.0 
GO:0033018 CC 2.57e-05   3/199     9/29107 D06 sarcoplasmic reticulum lumen             845.0, 3270.0, 6345.0 
GO:0005584 CC 4.65e-05   2/199     2/29107 D04 collagen type I trimer                   1277.0, 1278.0 
GO:0005583 CC 4.65e-05   2/199     2/29107 D03 fibrillar collagen trimer                4060.0, 85301.0 
GO:0042383 CC 7.00e-05   6/199   101/29107 D04 sarcolemma                               857.0, 1292.0, 1674.0, 7402.0, 7412.0, 7414.0 
GO:0033017 CC 8.37e-05   4/199    34/29107 D05 sarcoplasmic reticulum membrane          845.0, 3270.0, 5350.0, 6345.0 
GO:0031093 CC 9.73e-05   5/199    67/29107 D07 platelet alpha granule lumen             2162.0, 2335.0, 3481.0, 3671.0, 7450.0 
GO:0005901 CC 1.77e-04   5/199    76/29107 D06 caveola                                  857.0, 5740.0, 7035.0, 30846.0, 112464.0 
GO:0090571 CC 2.77e-04   2/199     4/29107 D04 RNA polymerase II transcription repressor complex 6913.0, 9096.0 
GO:0015629 CC 3.08e-04   8/199   246/29107 D06 actin cytoskeleton                       800.0, 4641.0, 4854.0, 6840.0, 7169.0, 9260.0, 27129.0, 91624.0 
GO:0043235 CC 6.14e-04   7/199   209/29107 D02 receptor complex                         2022.0, 3791.0, 4854.0, 4881.0, 5159.0, 5787.0, 10266.0 
GO:0008305 CC 6.48e-04   3/199    25/29107 D05 integrin complex                         8515.0, 9358.0, 22801.0 
GO:0005201 MF 2.01e-33  28/199   137/29107 D02 extracellular matrix structural constituent 1277.0, 1278.0, 1281.0, 1289.0, 1295.0, 1305.0, 1306.0, 2006.0, 2335.0, 3909.0, 3910.0, 3915.0, 4053.0, 4060.0, 4239.0, 4256.0, 4811.0, 5118.0, 5549.0, 7148.0, 7373.0, 7450.0, 64129.0, 79812.0, 80781.0, 83872.0, 85301.0, 157869.0 
GO:0005518 MF 1.74e-17  14/199    66/29107 D03 collagen binding                         1292.0, 1634.0, 2335.0, 4060.0, 4811.0, 5118.0, 7148.0, 7373.0, 7450.0, 8515.0, 22801.0, 54829.0, 57211.0, 127435.0 
GO:0030020 MF 3.05e-15  11/199    41/29107 D03 extracellular matrix structural constituent conferring tensile strength 1277.0, 1278.0, 1281.0, 1289.0, 1292.0, 1295.0, 1305.0, 1306.0, 7373.0, 80781.0, 85301.0 
GO:0030021 MF 5.09e-14   8/199    16/29107 D03 extracellular matrix structural constituent conferring compression resistance 1634.0, 2331.0, 3339.0, 4060.0, 4969.0, 5549.0, 54829.0, 127435.0 
GO:0005178 MF 6.26e-14  15/199   142/29107 D04 integrin binding                         1281.0, 1289.0, 2013.0, 2335.0, 3481.0, 3791.0, 3909.0, 7148.0, 7402.0, 7412.0, 7450.0, 9358.0, 10516.0, 11082.0, 120425.0 
GO:0050840 MF 1.57e-11   8/199    29/29107 D02 extracellular matrix binding             1634.0, 2006.0, 57124.0, 57211.0, 161198.0, 169611.0, 170689.0, 284297.0 
GO:0005515 MF 1.26e-10 130/199 12418/29107 D02 protein binding                          653.0, 800.0, 845.0, 857.0, 1264.0, 1277.0, 1278.0, 1281.0, 1289.0, 1292.0, 1295.0, 1305.0, 1381.0, 1382.0, 1545.0, 1634.0, 1674.0, 1879.0, 1909.0, 1953.0, 2006.0, 2013.0, 2022.0, 2159.0, 2162.0, 2296.0, 2303.0, 2335.0, 2487.0, 2702.0, 2706.0, 3075.0, 3090.0, 3164.0, 3270.0, 3339.0, 3481.0, 3487.0, 3489.0, 3791.0, 4053.0, 4059.0, 4060.0, 4091.0, 4239.0, 4256.0, 4313.0, 4629.0, 4641.0, 4854.0, 4969.0, 5069.0, 5118.0, 5139.0, 5159.0, 5328.0, 5332.0, 5350.0, 5729.0, 5734.0, 5740.0, 5787.0, 6237.0, 6275.0, 6424.0, 6495.0, 6581.0, 6840.0, 6876.0, 6909.0, 6913.0, 6926.0, 6948.0, 7041.0, 7148.0, 7402.0, 7414.0, 7431.0, 7450.0, 7545.0, 8639.0, 8654.0, 9096.0, 9260.0, 9457.0, 9697.0, 10266.0, 10365.0, 10516.0, 10544.0, 11030.0, 11082.0, 11185.0, 25959.0, 27123.0, 27129.0, 30846.0, 54510.0, 54587.0, 54751.0, 54757.0, 55243.0, 56241.0, 57101.0, 57124.0, 57158.0, 57214.0, 64129.0, 79083.0, 79812.0, 81792.0, 83872.0, 90102.0, 90952.0, 93166.0, 93649.0, 94031.0, 112464.0, 115572.0, 116496.0, 126374.0, 126669.0, 152273.0, 161198.0, 161291.0, 222663.0, 253827.0, 284297.0, 348093.0, 375033.0 
GO:0005509 MF 3.61e-09  22/199   704/29107 D05 calcium ion binding                      845.0, 1953.0, 2159.0, 2706.0, 3270.0, 3339.0, 4053.0, 4256.0, 4811.0, 4854.0, 5332.0, 6275.0, 7123.0, 8639.0, 10398.0, 10516.0, 30846.0, 54510.0, 54829.0, 57124.0, 83872.0, 222663.0 
GO:0048407 MF 6.35e-09   5/199    11/29107 D04 platelet-derived growth factor binding   1277.0, 1278.0, 1281.0, 1289.0, 5159.0 
GO:0008201 MF 2.17e-08  11/199   166/29107 D04 heparin binding                          1289.0, 1305.0, 2335.0, 3075.0, 4053.0, 5118.0, 5549.0, 7123.0, 7148.0, 79625.0, 170689.0 
GO:0043236 MF 5.43e-07   5/199    24/29107 D03 laminin binding                          4059.0, 4811.0, 57211.0, 64129.0, 284297.0 
GO:0042802 MF 1.21e-05  26/199  1495/29107 D03 identical protein binding                857.0, 1277.0, 1278.0, 1674.0, 2022.0, 2303.0, 2335.0, 2706.0, 3075.0, 3164.0, 3489.0, 3791.0, 4091.0, 4854.0, 5350.0, 6275.0, 7169.0, 7431.0, 7450.0, 8639.0, 30846.0, 93166.0, 94031.0, 169611.0, 222663.0, 348093.0 
GO:0030023 MF 2.57e-05   3/199     9/29107 D03 extracellular matrix constituent conferring elasticity 2006.0, 3915.0, 10516.0 
GO:0016504 MF 3.65e-05   3/199    10/29107 D04 peptidase activator activity             857.0, 2335.0, 5118.0 
GO:0003779 MF 8.85e-05   9/199   263/29107 D04 actin binding                            800.0, 1264.0, 6275.0, 7169.0, 7402.0, 7414.0, 9260.0, 25802.0, 79083.0 
GO:0043394 MF 1.08e-04   3/199    14/29107 D03 proteoglycan binding                     1289.0, 2335.0, 4811.0 
```
