## Supplementary material for "Transcriptional and genetic sex differences for schizophrenia across the dorsolateral prefrontal cortex, hippocampus, and caudate nucleus": Data S4: GO_analysis_module_salmon.txt

```
GO:0005634 CC 1.50e-12 123/362  5371/29107 D05 nucleus                                  664.0, 805.0, 901.0, 1432.0, 1456.0, 1662.0, 1859.0, 2173.0, 3093.0, 3419.0, 3776.0, 3839.0, 3840.0, 3981.0, 4683.0, 4763.0, 4850.0, 5001.0, 5087.0, 5128.0, 5527.0, 5529.0, 5569.0, 5584.0, 5607.0, 5686.0, 5707.0, 5889.0, 6045.0, 6118.0, 6249.0, 6416.0, 6447.0, 6619.0, 6940.0, 7267.0, 7325.0, 7337.0, 7528.0, 7529.0, 7531.0, 7534.0, 7566.0, 7574.0, 7697.0, 7884.0, 8554.0, 8624.0, 8655.0, 8848.0, 9162.0, 9352.0, 9373.0, 9475.0, 9520.0, 9529.0, 9771.0, 10094.0, 10097.0, 10152.0, 10172.0, 10771.0, 10920.0, 10923.0, 11116.0, 22869.0, 23028.0, 23047.0, 23236.0, 23291.0, 23300.0, 23462.0, 26098.0, 29942.0, 51072.0, 51123.0, 51182.0, 51218.0, 51592.0, 51605.0, 51663.0, 54033.0, 54069.0, 54583.0, 54892.0, 54942.0, 55206.0, 55218.0, 55284.0, 55437.0, 55777.0, 55870.0, 56852.0, 57336.0, 57343.0, 58528.0, 64062.0, 79871.0, 79918.0, 80063.0, 80145.0, 80232.0, 84660.0, 84959.0, 90075.0, 91120.0, 92906.0, 112858.0, 126295.0, 127933.0, 136319.0, 137886.0, 147949.0, 148206.0, 163051.0, 169834.0, 171392.0, 219333.0, 220042.0, 284370.0, 374879.0, 388558.0, 642280.0 
GO:0005829 CC 3.95e-10 115/362  5294/29107 D02 cytosol                                  440.0, 636.0, 830.0, 1432.0, 2173.0, 3093.0, 3376.0, 3796.0, 3839.0, 3840.0, 3964.0, 4076.0, 4683.0, 4763.0, 4850.0, 5001.0, 5527.0, 5529.0, 5532.0, 5584.0, 5607.0, 5686.0, 5707.0, 5824.0, 5889.0, 6249.0, 6416.0, 6491.0, 6654.0, 6940.0, 7267.0, 7337.0, 7529.0, 7531.0, 7534.0, 7884.0, 8030.0, 8453.0, 8454.0, 8624.0, 8655.0, 8724.0, 9061.0, 9162.0, 9352.0, 9475.0, 9520.0, 9529.0, 10056.0, 10094.0, 10097.0, 10152.0, 10228.0, 10787.0, 10920.0, 11116.0, 11215.0, 22920.0, 22928.0, 22948.0, 23047.0, 23074.0, 23167.0, 23230.0, 23236.0, 23271.0, 23291.0, 23369.0, 25814.0, 26190.0, 26355.0, 26503.0, 26586.0, 27297.0, 29979.0, 51067.0, 51072.0, 51182.0, 51759.0, 54069.0, 54536.0, 54583.0, 55175.0, 55435.0, 55437.0, 55664.0, 57551.0, 57650.0, 58528.0, 79870.0, 79871.0, 79918.0, 80145.0, 80232.0, 81889.0, 81929.0, 84251.0, 89782.0, 91419.0, 91694.0, 103910.0, 120534.0, 122553.0, 136319.0, 137886.0, 150786.0, 151393.0, 154743.0, 160518.0, 201626.0, 219333.0, 253260.0, 253558.0, 283209.0, 317649.0 
GO:0005654 CC 2.59e-08  86/362  3805/29107 D02 nucleoplasm                              490.0, 664.0, 1432.0, 1859.0, 3376.0, 3796.0, 3839.0, 3840.0, 3981.0, 4683.0, 5001.0, 5087.0, 5527.0, 5532.0, 5584.0, 5686.0, 5707.0, 5824.0, 5889.0, 6045.0, 6118.0, 6619.0, 6940.0, 7182.0, 7267.0, 7528.0, 7534.0, 7884.0, 7993.0, 8453.0, 8454.0, 8554.0, 8624.0, 9221.0, 9329.0, 9771.0, 10172.0, 10228.0, 10771.0, 10920.0, 10923.0, 11169.0, 23028.0, 23047.0, 23168.0, 23462.0, 23594.0, 27297.0, 29979.0, 51362.0, 51592.0, 51605.0, 51759.0, 51762.0, 54033.0, 54069.0, 54892.0, 55153.0, 55284.0, 55651.0, 55777.0, 55870.0, 56311.0, 56852.0, 58528.0, 64776.0, 79870.0, 79871.0, 79918.0, 80145.0, 80232.0, 81889.0, 84135.0, 84193.0, 84246.0, 84660.0, 85403.0, 91875.0, 112858.0, 120534.0, 127933.0, 134637.0, 148423.0, 219333.0, 387103.0, 404672.0 
GO:0005730 CC 3.27e-07  37/362  1187/29107 D05 nucleolus                                3796.0, 4683.0, 4763.0, 6619.0, 6940.0, 7267.0, 7884.0, 7993.0, 8453.0, 9167.0, 9221.0, 10923.0, 11215.0, 23168.0, 55153.0, 64282.0, 79871.0, 84135.0, 120534.0, 285855.0, 387103.0, 404672.0, 767563.0, 767565.0, 767566.0, 767568.0, 767588.0, 767591.0, 767593.0, 767594.0, 767597.0, 767605.0, 767610.0, 767611.0, 767612.0, 100033806.0, 100033822.0 
GO:0005737 CC 8.83e-07  95/362  4713/29107 D02 cytoplasm                                664.0, 805.0, 901.0, 1432.0, 1456.0, 1859.0, 3376.0, 3796.0, 3964.0, 4076.0, 4763.0, 5087.0, 5128.0, 5217.0, 5529.0, 5532.0, 5569.0, 5824.0, 5889.0, 6249.0, 6491.0, 6654.0, 7528.0, 7529.0, 7531.0, 7534.0, 7884.0, 8455.0, 8624.0, 8655.0, 8724.0, 8848.0, 9162.0, 9221.0, 9352.0, 9373.0, 9475.0, 9519.0, 9520.0, 9529.0, 10056.0, 10097.0, 10152.0, 11169.0, 11215.0, 22911.0, 22928.0, 23080.0, 23236.0, 23321.0, 23369.0, 23462.0, 23507.0, 25814.0, 29979.0, 51123.0, 51182.0, 51663.0, 54583.0, 54602.0, 55218.0, 55437.0, 55664.0, 56852.0, 57551.0, 57650.0, 58528.0, 64282.0, 79805.0, 79870.0, 79871.0, 80145.0, 80232.0, 81873.0, 83544.0, 84100.0, 84135.0, 84193.0, 84251.0, 84660.0, 84959.0, 84984.0, 85464.0, 89782.0, 91875.0, 112858.0, 130507.0, 136319.0, 151393.0, 206338.0, 220042.0, 220869.0, 283431.0, 404672.0, 445571.0 
GO:0005813 CC 1.22e-05  20/362   528/29107 D03 centrosome                               636.0, 805.0, 3796.0, 6249.0, 6491.0, 8655.0, 9475.0, 11116.0, 22920.0, 22948.0, 23271.0, 23291.0, 26586.0, 54627.0, 54902.0, 56311.0, 56852.0, 58528.0, 84984.0, 93594.0 
GO:0005876 CC 1.47e-05   6/362    43/29107 D07 spindle microtubule                      805.0, 3796.0, 22920.0, 23116.0, 150465.0, 151393.0 
GO:0032433 CC 4.93e-05   4/362    17/29107 D02 filopodium tip                           3093.0, 10152.0, 22871.0, 54942.0 
GO:0048471 CC 9.97e-05  22/362   713/29107 D02 perinuclear region of cytoplasm          636.0, 4074.0, 5066.0, 5889.0, 6715.0, 7529.0, 9529.0, 10228.0, 10920.0, 11116.0, 23208.0, 23369.0, 25814.0, 29979.0, 51762.0, 54536.0, 54602.0, 57551.0, 65082.0, 114569.0, 136319.0, 171392.0 
GO:0005885 CC 1.52e-04   3/362     9/29107 D02 Arp2/3 protein complex                   10094.0, 10097.0, 81873.0 
GO:0005515 MF 1.44e-14 227/362 12418/29107 D02 protein binding                          440.0, 481.0, 490.0, 636.0, 664.0, 805.0, 830.0, 1272.0, 1432.0, 1859.0, 1950.0, 2173.0, 3093.0, 3156.0, 3376.0, 3419.0, 3460.0, 3796.0, 3839.0, 3840.0, 3964.0, 3981.0, 4072.0, 4074.0, 4076.0, 4683.0, 4763.0, 4850.0, 5001.0, 5066.0, 5087.0, 5128.0, 5217.0, 5527.0, 5529.0, 5532.0, 5569.0, 5584.0, 5607.0, 5686.0, 5707.0, 5824.0, 5889.0, 6045.0, 6118.0, 6249.0, 6416.0, 6447.0, 6491.0, 6619.0, 6654.0, 7182.0, 7267.0, 7325.0, 7337.0, 7528.0, 7529.0, 7531.0, 7534.0, 7566.0, 7574.0, 7697.0, 7884.0, 7993.0, 8030.0, 8050.0, 8453.0, 8454.0, 8491.0, 8554.0, 8624.0, 8655.0, 8724.0, 8774.0, 8848.0, 9162.0, 9221.0, 9329.0, 9373.0, 9475.0, 9519.0, 9529.0, 9678.0, 9695.0, 10056.0, 10094.0, 10097.0, 10152.0, 10172.0, 10228.0, 10396.0, 10692.0, 10771.0, 10787.0, 10920.0, 10923.0, 11116.0, 11169.0, 11215.0, 22911.0, 22920.0, 22948.0, 23028.0, 23047.0, 23074.0, 23168.0, 23208.0, 23230.0, 23236.0, 23271.0, 23291.0, 23300.0, 23321.0, 23369.0, 23462.0, 23484.0, 23507.0, 23592.0, 23594.0, 25797.0, 25814.0, 26002.0, 26098.0, 26190.0, 26355.0, 26984.0, 27297.0, 29979.0, 51067.0, 51072.0, 51121.0, 51182.0, 51218.0, 51362.0, 51439.0, 51573.0, 51592.0, 51605.0, 51663.0, 51669.0, 51678.0, 51759.0, 51762.0, 54033.0, 54069.0, 54536.0, 54583.0, 54602.0, 54892.0, 54902.0, 54942.0, 55175.0, 55218.0, 55284.0, 55288.0, 55437.0, 55471.0, 55610.0, 55651.0, 55664.0, 56144.0, 56852.0, 57148.0, 57343.0, 57551.0, 57650.0, 58528.0, 64062.0, 64282.0, 64776.0, 64801.0, 65082.0, 79805.0, 79871.0, 79918.0, 80145.0, 80232.0, 80777.0, 81873.0, 81929.0, 83544.0, 84100.0, 84135.0, 84193.0, 84246.0, 84251.0, 84660.0, 84923.0, 84959.0, 84984.0, 85403.0, 90957.0, 91419.0, 91694.0, 91875.0, 92906.0, 103910.0, 112858.0, 114569.0, 120534.0, 122553.0, 126295.0, 127933.0, 130026.0, 130940.0, 133015.0, 134637.0, 137886.0, 143384.0, 151230.0, 151393.0, 153364.0, 161829.0, 166379.0, 169834.0, 171392.0, 200728.0, 219333.0, 253260.0, 253558.0, 254170.0, 283431.0, 285855.0, 374879.0, 387103.0, 404672.0, 445571.0 
GO:0031625 MF 1.11e-06  16/362   296/29107 D05 ubiquitin protein ligase binding         3093.0, 5707.0, 6118.0, 7531.0, 7534.0, 8453.0, 8454.0, 8554.0, 9529.0, 10152.0, 23208.0, 55284.0, 56852.0, 84959.0, 143384.0, 171392.0 
GO:0004842 MF 1.30e-06  14/362   230/29107 D04 ubiquitin-protein transferase activity   3093.0, 4850.0, 6045.0, 7267.0, 7325.0, 7337.0, 8453.0, 8454.0, 23291.0, 23321.0, 26190.0, 51592.0, 55284.0, 130507.0 
GO:0005524 MF 7.93e-06  39/362  1458/29107 D08 ATP binding                              440.0, 490.0, 1432.0, 1456.0, 1662.0, 1859.0, 3093.0, 3376.0, 3796.0, 3981.0, 5001.0, 5128.0, 5584.0, 5607.0, 5889.0, 6416.0, 7325.0, 8491.0, 9061.0, 9162.0, 9221.0, 9475.0, 10056.0, 10097.0, 10396.0, 22928.0, 22948.0, 51067.0, 51182.0, 55284.0, 55437.0, 57551.0, 90957.0, 112858.0, 127933.0, 150465.0, 166379.0, 220869.0, 445571.0 
GO:0046872 MF 2.98e-05  52/362  2297/29107 D04 metal ion binding                        490.0, 3981.0, 4850.0, 5584.0, 5607.0, 6940.0, 7267.0, 7337.0, 7528.0, 7566.0, 7574.0, 7697.0, 9162.0, 9475.0, 9678.0, 10172.0, 22869.0, 22928.0, 23300.0, 51123.0, 51218.0, 51573.0, 54069.0, 55870.0, 56852.0, 57336.0, 57343.0, 64062.0, 64282.0, 79871.0, 80777.0, 81889.0, 84100.0, 89782.0, 90075.0, 90957.0, 91120.0, 91419.0, 91694.0, 126295.0, 147949.0, 148206.0, 153364.0, 163051.0, 169834.0, 201626.0, 219333.0, 283209.0, 284370.0, 374879.0, 388558.0, 642280.0 
```
