## Supplementary material for "Transcriptional and genetic sex differences for schizophrenia across the dorsolateral prefrontal cortex, hippocampus, and caudate nucleus": Data S4: GO_analysis_module_skyblue.txt

```
GO:0098742 BP 1.75e-06   5/155    38/29107 D04 cell-cell adhesion via plasma-membrane adhesion molecules 1000.0, 1007.0, 1008.0, 1012.0, 137970.0 
GO:0016339 BP 2.58e-06   5/155    41/29107 D05 calcium-dependent cell-cell adhesion via plasma membrane cell adhesion molecules 1000.0, 1007.0, 1008.0, 1012.0, 56122.0 
GO:0038003 BP 8.13e-06   3/155     8/29107 D06 G protein-coupled opioid receptor signaling pathway 4985.0, 4986.0, 4988.0 
GO:0042755 BP 8.97e-06   4/155    25/29107 D03 eating behavior                          885.0, 4985.0, 4986.0, 4988.0 
GO:0014059 BP 1.66e-05   4/155    29/29107 D08 regulation of dopamine secretion         2912.0, 6622.0, 57586.0, 84062.0 
GO:0031635 BP 2.82e-05   2/155     2/29107 D08 adenylate cyclase-inhibiting opioid receptor signaling pathway 4986.0, 4988.0 
GO:0014048 BP 2.82e-05   2/155     2/29107 D07 regulation of glutamate secretion        2912.0, 6622.0 
GO:0007156 BP 3.17e-05   7/155   166/29107 D05 homophilic cell adhesion via plasma membrane adhesion molecules 1000.0, 1007.0, 1008.0, 1012.0, 55714.0, 56122.0, 56124.0 
GO:0005887 CC 6.40e-09  27/155  1403/29107 D04 integral component of plasma membrane    92.0, 775.0, 1000.0, 1394.0, 2560.0, 2830.0, 2912.0, 3354.0, 3747.0, 4325.0, 4985.0, 4986.0, 4988.0, 6751.0, 6786.0, 8001.0, 8111.0, 9369.0, 27012.0, 55714.0, 56122.0, 56124.0, 57586.0, 83850.0, 219527.0, 338557.0, 353189.0 
GO:0005886 CC 4.95e-07  49/155  4500/29107 D03 plasma membrane                          92.0, 775.0, 1000.0, 1007.0, 1008.0, 1012.0, 1394.0, 2560.0, 2830.0, 2869.0, 2912.0, 3354.0, 3747.0, 3788.0, 4088.0, 4325.0, 4985.0, 4986.0, 4988.0, 5921.0, 6453.0, 6622.0, 6751.0, 6786.0, 6854.0, 8001.0, 8111.0, 9312.0, 9369.0, 9397.0, 9718.0, 10369.0, 22808.0, 23671.0, 27012.0, 51652.0, 56776.0, 57586.0, 64283.0, 84062.0, 85459.0, 137970.0, 221981.0, 260425.0, 261729.0, 338557.0, 353189.0, 401994.0, 646627.0 
GO:0043005 CC 2.15e-06  11/155   338/29107 D04 neuron projection                        1000.0, 1012.0, 1394.0, 2560.0, 4985.0, 4986.0, 4988.0, 6751.0, 8001.0, 55714.0, 84062.0 
GO:0030425 CC 2.97e-06  12/155   422/29107 D05 dendrite                                 775.0, 885.0, 2560.0, 2912.0, 3354.0, 3747.0, 4986.0, 4988.0, 8001.0, 9312.0, 55450.0, 66000.0 
GO:0030424 CC 8.54e-06  10/155   318/29107 D05 axon                                     885.0, 2912.0, 3747.0, 4988.0, 6328.0, 6622.0, 55714.0, 57586.0, 66000.0, 84062.0 
GO:0016342 CC 2.18e-05   4/155    31/29107 D04 catenin complex                          1000.0, 1007.0, 1008.0, 1012.0 
GO:0043204 CC 2.31e-05   7/155   158/29107 D02 perikaryon                               775.0, 885.0, 3747.0, 4986.0, 4988.0, 8001.0, 9312.0 
GO:0098982 CC 2.56e-05   5/155    65/29107 D04 GABA-ergic synapse                       1008.0, 1012.0, 2560.0, 2982.0, 26059.0 
GO:0008076 CC 5.82e-05   5/155    77/29107 D07 voltage-gated potassium channel complex  3747.0, 3788.0, 9312.0, 27012.0, 219527.0 
GO:0098978 CC 7.67e-05   9/155   332/29107 D04 glutamatergic synapse                    1008.0, 2982.0, 6453.0, 6854.0, 10369.0, 26059.0, 84062.0, 147381.0, 729993.0 
GO:0097444 CC 8.42e-05   2/155     3/29107 D04 spine apparatus                          4985.0, 4988.0 
GO:0099055 CC 9.72e-05   4/155    45/29107 D06 integral component of postsynaptic membrane 1007.0, 2912.0, 4986.0, 4988.0 
GO:0099056 CC 1.99e-04   4/155    54/29107 D06 integral component of presynaptic membrane 1007.0, 4985.0, 4986.0, 4988.0 
GO:0042734 CC 2.62e-04   4/155    58/29107 D05 presynaptic membrane                     2912.0, 3747.0, 6453.0, 26059.0 
GO:0045202 CC 3.25e-04   9/155   403/29107 D03 synapse                                  2560.0, 3354.0, 3747.0, 6854.0, 8001.0, 51339.0, 56122.0, 57586.0, 729993.0 
GO:0014069 CC 3.73e-04   7/155   247/29107 D04 postsynaptic density                     775.0, 1000.0, 6854.0, 55450.0, 66000.0, 84062.0, 729993.0 
GO:0042923 MF 7.56e-06   4/155    24/29107 D04 neuropeptide binding                     4985.0, 4986.0, 4988.0, 6751.0 
GO:0005249 MF 1.46e-05   5/155    58/29107 D09 voltage-gated potassium channel activity 3747.0, 3788.0, 9312.0, 27012.0, 219527.0 
```
