## Supplementary material for "Transcriptional and genetic sex differences for schizophrenia across the dorsolateral prefrontal cortex, hippocampus, and caudate nucleus": Data S4: GO_analysis_module_steelblue.txt

```
GO:0042733 BP 4.26e-07   6/164    51/29107 D04 embryonic digit morphogenesis            4089.0, 7474.0, 27152.0, 50515.0, 51776.0, 130497.0 
GO:0043066 BP 6.81e-07  14/164   483/29107 D07 negative regulation of apoptotic process 2537.0, 2796.0, 3082.0, 3574.0, 5737.0, 7039.0, 7474.0, 8444.0, 8837.0, 10892.0, 27252.0, 50515.0, 54469.0, 130497.0 
GO:0001837 BP 5.44e-06   5/164    45/29107 D05 epithelial to mesenchymal transition     650.0, 2260.0, 3082.0, 6591.0, 7474.0 
GO:0042060 BP 1.58e-05   6/164    94/29107 D04 wound healing                            1832.0, 7039.0, 7168.0, 7474.0, 8837.0, 10631.0 
GO:0005576 CC 5.16e-06  27/164  1854/29107 D02 extracellular region                     182.0, 650.0, 1293.0, 2260.0, 2796.0, 3082.0, 3556.0, 3574.0, 4023.0, 5737.0, 5806.0, 6386.0, 6387.0, 7039.0, 7474.0, 9211.0, 9388.0, 9445.0, 9948.0, 10468.0, 23197.0, 23765.0, 50487.0, 55276.0, 84293.0, 153642.0, 338872.0 
GO:0005515 MF 6.82e-09 107/164 12418/29107 D02 protein binding                          182.0, 224.0, 363.0, 650.0, 694.0, 1832.0, 1875.0, 1892.0, 2184.0, 2260.0, 2537.0, 2632.0, 2740.0, 2745.0, 3017.0, 3082.0, 3482.0, 3574.0, 3824.0, 4005.0, 4023.0, 4089.0, 5742.0, 5770.0, 5783.0, 5806.0, 5918.0, 6386.0, 6387.0, 6591.0, 7003.0, 7039.0, 7168.0, 7474.0, 7772.0, 8321.0, 8405.0, 8528.0, 8837.0, 9211.0, 9445.0, 9454.0, 9766.0, 9966.0, 10096.0, 10468.0, 10631.0, 10643.0, 10892.0, 10950.0, 11252.0, 11278.0, 23197.0, 23310.0, 23566.0, 23765.0, 26512.0, 26524.0, 27152.0, 27252.0, 51274.0, 51320.0, 51495.0, 51776.0, 54469.0, 54796.0, 54810.0, 54935.0, 55240.0, 55276.0, 55742.0, 56111.0, 56259.0, 56288.0, 56935.0, 57003.0, 57162.0, 57589.0, 63951.0, 64106.0, 64785.0, 79139.0, 79607.0, 84864.0, 85461.0, 90550.0, 91607.0, 92181.0, 92345.0, 115207.0, 115265.0, 116151.0, 120224.0, 126069.0, 127733.0, 150372.0, 163590.0, 167838.0, 200845.0, 221178.0, 221656.0, 221687.0, 222256.0, 338872.0, 339416.0, 100133941.0, 101928601.0 
```
