## Supplementary material for "Transcriptional and genetic sex differences for schizophrenia across the dorsolateral prefrontal cortex, hippocampus, and caudate nucleus": Data S4: GO_analysis_module_tan.txt

```
GO:0002181 BP 1.97e-13  16/444    85/29107 D08 cytoplasmic translation                  6129.0, 6133.0, 6144.0, 6152.0, 6154.0, 6164.0, 6165.0, 6189.0, 6206.0, 6210.0, 6218.0, 6222.0, 6224.0, 6229.0, 6230.0, 6233.0 
GO:0006412 BP 1.91e-10  19/444   195/29107 D07 translation                              1615.0, 6129.0, 6133.0, 6144.0, 6152.0, 6154.0, 6164.0, 6165.0, 6189.0, 6206.0, 6210.0, 6218.0, 6222.0, 6224.0, 6229.0, 6230.0, 6233.0, 9255.0, 51258.0 
GO:0000398 BP 2.12e-08  16/444   181/29107 D11 mRNA splicing, via spliceosome           3178.0, 3181.0, 4670.0, 6426.0, 6428.0, 6431.0, 6434.0, 6637.0, 6936.0, 22938.0, 23451.0, 25949.0, 29896.0, 51163.0, 84950.0, 94104.0 
GO:0051301 BP 2.77e-08  22/444   350/29107 D02 cell division                            904.0, 1070.0, 3832.0, 5586.0, 5925.0, 7175.0, 7813.0, 9126.0, 10051.0, 10274.0, 23137.0, 26271.0, 54962.0, 57082.0, 79003.0, 79866.0, 79892.0, 115106.0, 163859.0, 246184.0, 348235.0, 348995.0 
GO:0032508 BP 7.04e-08  10/444    67/29107 D08 DNA duplex unwinding                     1105.0, 1660.0, 2963.0, 4361.0, 5965.0, 10146.0, 25788.0, 25913.0, 113510.0, 157777.0 
GO:0032543 BP 1.27e-06   7/444    37/29107 D08 mitochondrial translation                28957.0, 51258.0, 55037.0, 55278.0, 55699.0, 57038.0, 57129.0 
GO:0006364 BP 1.72e-06  11/444   116/29107 D09 rRNA processing                          6129.0, 6154.0, 6165.0, 6218.0, 6229.0, 6230.0, 9724.0, 22803.0, 51077.0, 51202.0, 113510.0 
GO:0006264 BP 6.33e-06   4/444     9/29107 D08 mitochondrial DNA replication            11232.0, 50484.0, 92667.0, 201973.0 
GO:0007062 BP 1.34e-05   5/444    21/29107 D06 sister chromatid cohesion                4361.0, 9126.0, 10274.0, 23137.0, 79892.0 
GO:0043550 BP 1.39e-05   3/444     4/29107 D09 regulation of lipid kinase activity      5925.0, 5933.0, 5934.0 
GO:0006281 BP 1.72e-05  14/444   235/29107 D07 DNA repair                               571.0, 2072.0, 4361.0, 4869.0, 5965.0, 9126.0, 10269.0, 11232.0, 22890.0, 50484.0, 51008.0, 51366.0, 54465.0, 54891.0 
GO:0007031 BP 1.72e-05   5/444    22/29107 D05 peroxisome organization                  5191.0, 5193.0, 5825.0, 5828.0, 6342.0 
GO:1903912 BP 3.45e-05   3/444     5/29107 D10 negative regulation of endoplasmic reticulum stress-induced eIF2 alpha phosphorylation 4690.0, 10959.0, 84919.0 
GO:0018342 BP 3.45e-05   3/444     5/29107 D07 protein prenylation                      5229.0, 5876.0, 375743.0 
GO:0005654 CC 1.44e-33 157/444  3805/29107 D02 nucleoplasm                              196.0, 472.0, 571.0, 904.0, 1105.0, 1660.0, 1665.0, 1810.0, 2005.0, 2072.0, 2146.0, 2188.0, 2551.0, 2963.0, 3021.0, 3148.0, 3178.0, 3181.0, 3646.0, 4090.0, 4193.0, 4289.0, 4361.0, 4528.0, 4670.0, 4729.0, 4869.0, 5111.0, 5286.0, 5558.0, 5562.0, 5586.0, 5925.0, 5927.0, 5933.0, 5934.0, 5965.0, 6095.0, 6154.0, 6189.0, 6206.0, 6210.0, 6218.0, 6222.0, 6224.0, 6229.0, 6230.0, 6233.0, 6342.0, 6426.0, 6428.0, 6431.0, 6434.0, 6596.0, 6605.0, 6617.0, 6637.0, 6670.0, 6671.0, 6738.0, 6815.0, 6917.0, 6936.0, 7175.0, 7570.0, 7572.0, 7596.0, 7702.0, 7767.0, 7913.0, 8880.0, 9126.0, 9169.0, 9321.0, 9584.0, 9589.0, 9646.0, 9668.0, 10051.0, 10179.0, 10254.0, 10274.0, 10329.0, 10914.0, 11260.0, 22803.0, 22890.0, 22938.0, 23137.0, 23325.0, 23451.0, 25913.0, 25949.0, 25957.0, 26271.0, 26610.0, 28970.0, 29896.0, 50484.0, 51008.0, 51053.0, 51077.0, 51099.0, 51163.0, 51202.0, 51300.0, 51366.0, 51542.0, 51574.0, 53981.0, 54454.0, 54465.0, 54468.0, 54891.0, 54962.0, 55037.0, 55164.0, 55274.0, 55291.0, 55629.0, 55749.0, 55818.0, 57082.0, 57223.0, 57532.0, 57684.0, 63920.0, 64318.0, 64328.0, 64750.0, 64924.0, 65986.0, 79664.0, 79823.0, 79892.0, 80010.0, 80012.0, 80095.0, 80314.0, 81556.0, 84081.0, 84324.0, 84950.0, 89978.0, 90390.0, 92344.0, 112495.0, 114112.0, 150274.0, 151194.0, 163859.0, 166968.0, 201931.0, 221264.0, 223082.0, 246184.0, 348995.0 
GO:0005829 CC 6.87e-22 166/444  5294/29107 D02 cytosol                                  128.0, 196.0, 472.0, 571.0, 573.0, 663.0, 689.0, 904.0, 1615.0, 1660.0, 2005.0, 3646.0, 3685.0, 3832.0, 3842.0, 4090.0, 4193.0, 4289.0, 4361.0, 4690.0, 4729.0, 4869.0, 5052.0, 5062.0, 5191.0, 5193.0, 5194.0, 5238.0, 5257.0, 5286.0, 5495.0, 5562.0, 5576.0, 5586.0, 5756.0, 5825.0, 5828.0, 5876.0, 5925.0, 5934.0, 6093.0, 6129.0, 6133.0, 6144.0, 6152.0, 6154.0, 6164.0, 6165.0, 6189.0, 6206.0, 6210.0, 6218.0, 6222.0, 6224.0, 6229.0, 6230.0, 6233.0, 6342.0, 6450.0, 6637.0, 6671.0, 6738.0, 6815.0, 6936.0, 7525.0, 7813.0, 8615.0, 8767.0, 8790.0, 9039.0, 9126.0, 9255.0, 9337.0, 9724.0, 10010.0, 10051.0, 10146.0, 10254.0, 10274.0, 10542.0, 10606.0, 10693.0, 10795.0, 11260.0, 22796.0, 22832.0, 23165.0, 23190.0, 23473.0, 23556.0, 23586.0, 25904.0, 25917.0, 25957.0, 26065.0, 26135.0, 26235.0, 26271.0, 27131.0, 27236.0, 27241.0, 30851.0, 50484.0, 51053.0, 51099.0, 51100.0, 51128.0, 51134.0, 51366.0, 51542.0, 51574.0, 51752.0, 54465.0, 54468.0, 55037.0, 55093.0, 55164.0, 55291.0, 55571.0, 55573.0, 55629.0, 55667.0, 55717.0, 55862.0, 57082.0, 57122.0, 57472.0, 57532.0, 57606.0, 64083.0, 64328.0, 64750.0, 79003.0, 79631.0, 79664.0, 79717.0, 79823.0, 79866.0, 79892.0, 83594.0, 84085.0, 84640.0, 89978.0, 90268.0, 92342.0, 92344.0, 94104.0, 114112.0, 115106.0, 115548.0, 122769.0, 150274.0, 151194.0, 152137.0, 154214.0, 161823.0, 163859.0, 165324.0, 167153.0, 221264.0, 223082.0, 246184.0, 255967.0, 348235.0, 348995.0, 374354.0 
GO:0005634 CC 5.72e-19 161/444  5371/29107 D05 nucleus                                  196.0, 427.0, 472.0, 571.0, 573.0, 689.0, 904.0, 1105.0, 1660.0, 1665.0, 2005.0, 2072.0, 2146.0, 2551.0, 2963.0, 3021.0, 3148.0, 3151.0, 3178.0, 3181.0, 3646.0, 3832.0, 3842.0, 3930.0, 4090.0, 4193.0, 4238.0, 4361.0, 4670.0, 4690.0, 4820.0, 4869.0, 5052.0, 5062.0, 5111.0, 5495.0, 5562.0, 5586.0, 5925.0, 5927.0, 5965.0, 6095.0, 6129.0, 6133.0, 6189.0, 6222.0, 6229.0, 6230.0, 6233.0, 6426.0, 6434.0, 6596.0, 6605.0, 6637.0, 6670.0, 6815.0, 6917.0, 6936.0, 7175.0, 7570.0, 7572.0, 7576.0, 7596.0, 7700.0, 7767.0, 7813.0, 7913.0, 8031.0, 8880.0, 9039.0, 9255.0, 9263.0, 9337.0, 9589.0, 9668.0, 9782.0, 10051.0, 10146.0, 10179.0, 10274.0, 10443.0, 10464.0, 10795.0, 10914.0, 22803.0, 22832.0, 22890.0, 22938.0, 23137.0, 23451.0, 23473.0, 25788.0, 25850.0, 25904.0, 25949.0, 25996.0, 26135.0, 26271.0, 28970.0, 29889.0, 29896.0, 51008.0, 51053.0, 51163.0, 51202.0, 51366.0, 51574.0, 54454.0, 54891.0, 54962.0, 55093.0, 55291.0, 55571.0, 55629.0, 55717.0, 55749.0, 55818.0, 57082.0, 57472.0, 57532.0, 64750.0, 64976.0, 65986.0, 79003.0, 79027.0, 79088.0, 79717.0, 79830.0, 79866.0, 79892.0, 80012.0, 80095.0, 80314.0, 83594.0, 84081.0, 84324.0, 84640.0, 84950.0, 90390.0, 90459.0, 90649.0, 91151.0, 91661.0, 92342.0, 93134.0, 94104.0, 113510.0, 124512.0, 125893.0, 127396.0, 148156.0, 163859.0, 165324.0, 166968.0, 170622.0, 201973.0, 221264.0, 339327.0, 342892.0, 378938.0, 387082.0 
GO:0022626 CC 3.08e-14  16/444    76/29107 D06 cytosolic ribosome                       6129.0, 6133.0, 6144.0, 6152.0, 6154.0, 6164.0, 6165.0, 6189.0, 6206.0, 6210.0, 6218.0, 6222.0, 6224.0, 6229.0, 6230.0, 6233.0 
GO:0022627 CC 4.53e-10  10/444    41/29107 D05 cytosolic small ribosomal subunit        6189.0, 6206.0, 6210.0, 6218.0, 6222.0, 6224.0, 6229.0, 6230.0, 6233.0, 83939.0 
GO:0016020 CC 4.93e-10  71/444  2127/29107 D02 membrane                                 573.0, 1615.0, 1660.0, 2589.0, 3178.0, 3181.0, 3572.0, 3646.0, 3685.0, 3832.0, 3930.0, 4670.0, 4869.0, 5194.0, 5286.0, 5495.0, 5576.0, 5825.0, 5828.0, 5965.0, 6129.0, 6133.0, 6144.0, 6152.0, 6154.0, 6165.0, 6206.0, 6210.0, 6218.0, 6222.0, 6224.0, 6229.0, 6233.0, 6342.0, 6596.0, 8615.0, 9255.0, 9782.0, 10269.0, 10282.0, 10606.0, 22803.0, 23165.0, 23200.0, 23554.0, 23556.0, 25904.0, 26135.0, 27241.0, 29880.0, 29889.0, 51009.0, 51192.0, 51202.0, 51366.0, 51542.0, 51752.0, 53981.0, 55717.0, 55818.0, 57122.0, 57472.0, 57532.0, 64746.0, 64924.0, 79572.0, 118987.0, 129642.0, 148362.0, 201595.0, 255520.0 
GO:0016607 CC 1.31e-09  26/444   411/29107 D03 nuclear speck                            1665.0, 4869.0, 5562.0, 6426.0, 6428.0, 6431.0, 9263.0, 9321.0, 9584.0, 9589.0, 9646.0, 10051.0, 22938.0, 23137.0, 23451.0, 25949.0, 25957.0, 26235.0, 51008.0, 57223.0, 64318.0, 64750.0, 84081.0, 84324.0, 163859.0, 348995.0 
GO:1990904 CC 1.45e-08  15/444   153/29107 D02 ribonucleoprotein complex                1660.0, 3178.0, 3181.0, 4670.0, 4869.0, 6129.0, 6154.0, 6189.0, 6637.0, 6738.0, 10146.0, 23586.0, 51574.0, 79631.0, 84081.0 
GO:0005737 CC 2.52e-08 118/444  4713/29107 D02 cytoplasm                                196.0, 472.0, 571.0, 573.0, 663.0, 1070.0, 1105.0, 1615.0, 1660.0, 2146.0, 2653.0, 3148.0, 3151.0, 3178.0, 3181.0, 3646.0, 3652.0, 3842.0, 3930.0, 4090.0, 4193.0, 4238.0, 4289.0, 4361.0, 4594.0, 4670.0, 4690.0, 4820.0, 4869.0, 5052.0, 5062.0, 5286.0, 5562.0, 5576.0, 5586.0, 5756.0, 5965.0, 6093.0, 6129.0, 6152.0, 6154.0, 6189.0, 6210.0, 6233.0, 6426.0, 6428.0, 6596.0, 6815.0, 7175.0, 8767.0, 8777.0, 8790.0, 8880.0, 9039.0, 9589.0, 9694.0, 10146.0, 10254.0, 10464.0, 10561.0, 10606.0, 10795.0, 10914.0, 11232.0, 11260.0, 22938.0, 23137.0, 23586.0, 26065.0, 26135.0, 26271.0, 26610.0, 29063.0, 30851.0, 51053.0, 51100.0, 51115.0, 51601.0, 51752.0, 54468.0, 54499.0, 54962.0, 55164.0, 55364.0, 55573.0, 55717.0, 55818.0, 57223.0, 57472.0, 57532.0, 64328.0, 64750.0, 79027.0, 79717.0, 79823.0, 79866.0, 83594.0, 83939.0, 90268.0, 90459.0, 90799.0, 92344.0, 114112.0, 115548.0, 124512.0, 145482.0, 150274.0, 151194.0, 152137.0, 154214.0, 170622.0, 202243.0, 219899.0, 221264.0, 223082.0, 246269.0, 254013.0, 375743.0 
GO:0005637 CC 3.36e-08   9/444    47/29107 D05 nuclear inner membrane                   3930.0, 6434.0, 9782.0, 10269.0, 23200.0, 23306.0, 25972.0, 151188.0, 286148.0 
GO:0032991 CC 7.69e-08  30/444   643/29107 D01 protein-containing complex               196.0, 1660.0, 3021.0, 3148.0, 3832.0, 4090.0, 4193.0, 4869.0, 5576.0, 5586.0, 6342.0, 6434.0, 6605.0, 8767.0, 9039.0, 9584.0, 10010.0, 10269.0, 10542.0, 51100.0, 51366.0, 79823.0, 84274.0, 92342.0, 124512.0, 151194.0, 166968.0, 201595.0, 223082.0, 254013.0 
GO:0015935 CC 2.79e-07   6/444    19/29107 D04 small ribosomal subunit                  4869.0, 6222.0, 6224.0, 6229.0, 6230.0, 6233.0 
GO:0005730 CC 6.09e-07  42/444  1187/29107 D05 nucleolus                                472.0, 1070.0, 1660.0, 1665.0, 3148.0, 4193.0, 4670.0, 4869.0, 5495.0, 5756.0, 5927.0, 5934.0, 6129.0, 6154.0, 6189.0, 6230.0, 6233.0, 6596.0, 6617.0, 6917.0, 6936.0, 9169.0, 9724.0, 22803.0, 25917.0, 25996.0, 29063.0, 29889.0, 29896.0, 51077.0, 51202.0, 64318.0, 64924.0, 64976.0, 79027.0, 85028.0, 89978.0, 90459.0, 92342.0, 92344.0, 677808.0, 677811.0 
GO:0005681 CC 9.78e-06   9/444    90/29107 D03 spliceosomal complex                     1665.0, 3178.0, 3181.0, 4670.0, 6434.0, 6637.0, 22938.0, 23451.0, 29896.0 
GO:0022625 CC 2.23e-05   7/444    56/29107 D05 cytosolic large ribosomal subunit        6129.0, 6133.0, 6144.0, 6152.0, 6154.0, 6164.0, 6165.0 
GO:0005739 CC 3.82e-05  40/444  1307/29107 D05 mitochondrion                            128.0, 2108.0, 2631.0, 2653.0, 4528.0, 4594.0, 4729.0, 5825.0, 6342.0, 6392.0, 11232.0, 25996.0, 28957.0, 29957.0, 50484.0, 51099.0, 51258.0, 51300.0, 51601.0, 54543.0, 55037.0, 55278.0, 55333.0, 55699.0, 57038.0, 57129.0, 64083.0, 64216.0, 64318.0, 64746.0, 64976.0, 92667.0, 114112.0, 116228.0, 118987.0, 131076.0, 150274.0, 221264.0, 246269.0, 256356.0 
GO:0030014 CC 4.74e-05   4/444    14/29107 D03 CCR4-NOT complex                         9337.0, 25904.0, 55571.0, 57472.0 
GO:0071013 CC 4.75e-05   8/444    85/29107 D04 catalytic step 2 spliceosome             3178.0, 3181.0, 4670.0, 6426.0, 6637.0, 22938.0, 23451.0, 25949.0 
GO:0005840 CC 1.23e-04   6/444    51/29107 D05 ribosome                                 4690.0, 6133.0, 6218.0, 6222.0, 6230.0, 55037.0 
GO:0005758 CC 3.02e-04   7/444    84/29107 D06 mitochondrial intermembrane space        25996.0, 26235.0, 51012.0, 64083.0, 131076.0, 153768.0, 647087.0 
GO:0016604 CC 4.62e-04  14/444   321/29107 D02 nuclear body                             1660.0, 4193.0, 5111.0, 5586.0, 9169.0, 10274.0, 22890.0, 22938.0, 28970.0, 57082.0, 57532.0, 79664.0, 80010.0, 112495.0 
GO:0005635 CC 5.14e-04  10/444   182/29107 D04 nuclear envelope                         663.0, 3930.0, 7175.0, 23165.0, 23190.0, 23306.0, 53371.0, 57122.0, 124491.0, 348995.0 
GO:0030133 CC 5.62e-04   7/444    93/29107 D07 transport vesicle                        8615.0, 9321.0, 10282.0, 10959.0, 51014.0, 63915.0, 64418.0 
GO:1990429 CC 6.89e-04   2/444     3/29107 D03 peroxisomal importomer complex           5193.0, 5194.0 
GO:0034399 CC 7.00e-04   3/444    12/29107 D02 nuclear periphery                        7175.0, 23165.0, 57122.0 
GO:0000781 CC 8.19e-04   9/444   160/29107 D03 chromosome, telomeric region             472.0, 2072.0, 2146.0, 3021.0, 3181.0, 4361.0, 5111.0, 23137.0, 25913.0 
GO:0005794 CC 8.21e-04  29/444   988/29107 D05 Golgi apparatus                          2589.0, 6206.0, 7525.0, 8615.0, 8910.0, 9255.0, 9321.0, 10329.0, 10959.0, 23443.0, 26511.0, 26985.0, 51014.0, 51134.0, 51201.0, 51542.0, 55629.0, 55667.0, 58515.0, 64083.0, 64746.0, 64924.0, 79694.0, 79823.0, 80318.0, 84068.0, 92344.0, 113201.0, 163859.0 
GO:0005576 CC 2.55e-04  11/444  1854/29107 D02 extracellular region                     427.0, 2589.0, 3021.0, 3572.0, 4238.0, 6093.0, 8804.0, 51192.0, 51752.0, 79630.0, 374354.0 
GO:0005887 CC 4.62e-04   7/444  1403/29107 D04 integral component of plasma membrane    3459.0, 3685.0, 8910.0, 10329.0, 23554.0, 51201.0, 64924.0 
GO:0005515 MF 2.49e-35 318/444 12418/29107 D02 protein binding                          196.0, 444.0, 472.0, 571.0, 573.0, 657.0, 663.0, 689.0, 904.0, 1070.0, 1105.0, 1615.0, 1660.0, 1665.0, 1810.0, 2005.0, 2072.0, 2108.0, 2146.0, 2188.0, 2551.0, 2631.0, 2653.0, 2791.0, 2963.0, 3021.0, 3148.0, 3151.0, 3178.0, 3181.0, 3459.0, 3572.0, 3646.0, 3685.0, 3832.0, 3842.0, 3930.0, 4090.0, 4193.0, 4238.0, 4289.0, 4361.0, 4594.0, 4670.0, 4690.0, 4729.0, 4869.0, 5052.0, 5062.0, 5111.0, 5191.0, 5193.0, 5194.0, 5229.0, 5257.0, 5281.0, 5495.0, 5558.0, 5562.0, 5576.0, 5586.0, 5756.0, 5825.0, 5828.0, 5876.0, 5925.0, 5927.0, 5933.0, 5934.0, 5965.0, 6093.0, 6095.0, 6129.0, 6133.0, 6144.0, 6152.0, 6154.0, 6164.0, 6165.0, 6189.0, 6206.0, 6210.0, 6222.0, 6224.0, 6230.0, 6233.0, 6342.0, 6392.0, 6426.0, 6428.0, 6431.0, 6434.0, 6596.0, 6605.0, 6617.0, 6637.0, 6670.0, 6671.0, 6745.0, 6747.0, 6815.0, 6917.0, 6936.0, 7175.0, 7525.0, 7572.0, 7702.0, 7767.0, 7813.0, 7913.0, 8615.0, 8754.0, 8767.0, 8777.0, 8880.0, 9039.0, 9126.0, 9169.0, 9255.0, 9321.0, 9337.0, 9584.0, 9589.0, 9646.0, 9668.0, 9694.0, 9724.0, 9782.0, 10010.0, 10051.0, 10146.0, 10179.0, 10254.0, 10269.0, 10274.0, 10282.0, 10329.0, 10443.0, 10464.0, 10542.0, 10561.0, 10606.0, 10914.0, 10959.0, 11232.0, 11260.0, 22796.0, 22803.0, 22832.0, 22890.0, 22938.0, 23137.0, 23165.0, 23190.0, 23200.0, 23443.0, 23451.0, 23473.0, 23554.0, 23586.0, 25788.0, 25850.0, 25904.0, 25913.0, 25917.0, 25949.0, 25972.0, 26065.0, 26135.0, 26235.0, 26271.0, 26511.0, 26610.0, 26985.0, 27131.0, 27236.0, 27241.0, 28970.0, 28972.0, 29896.0, 30851.0, 50484.0, 51008.0, 51009.0, 51053.0, 51077.0, 51099.0, 51100.0, 51128.0, 51134.0, 51192.0, 51202.0, 51258.0, 51300.0, 51315.0, 51366.0, 51542.0, 51574.0, 51601.0, 51643.0, 51752.0, 53371.0, 53981.0, 54465.0, 54468.0, 54499.0, 54543.0, 54962.0, 55032.0, 55033.0, 55037.0, 55093.0, 55164.0, 55278.0, 55291.0, 55333.0, 55364.0, 55571.0, 55578.0, 55608.0, 55629.0, 55717.0, 55749.0, 55818.0, 55824.0, 55862.0, 56910.0, 56913.0, 57038.0, 57082.0, 57122.0, 57472.0, 57532.0, 57606.0, 57684.0, 58515.0, 63915.0, 63920.0, 64083.0, 64328.0, 64430.0, 64746.0, 64750.0, 64976.0, 65986.0, 79003.0, 79027.0, 79088.0, 79664.0, 79866.0, 79892.0, 80010.0, 80012.0, 80314.0, 80318.0, 81542.0, 83594.0, 83939.0, 84081.0, 84274.0, 84324.0, 84640.0, 84919.0, 84950.0, 90141.0, 90268.0, 90390.0, 90459.0, 90799.0, 91151.0, 91661.0, 92106.0, 92342.0, 92344.0, 92667.0, 112495.0, 113510.0, 114112.0, 115106.0, 115548.0, 116228.0, 122769.0, 122809.0, 124491.0, 124512.0, 128710.0, 129531.0, 130355.0, 145482.0, 148156.0, 148362.0, 149041.0, 150274.0, 151188.0, 151194.0, 152137.0, 157769.0, 157777.0, 163859.0, 165324.0, 167153.0, 170622.0, 171546.0, 201595.0, 201973.0, 202243.0, 219899.0, 246184.0, 246269.0, 255967.0, 340277.0, 348235.0, 348995.0, 374354.0, 619208.0, 647087.0, 100129792.0, 101928527.0 
GO:0003723 MF 4.91e-27  83/444  1388/29107 D04 RNA binding                              689.0, 1615.0, 1660.0, 1665.0, 3148.0, 3151.0, 3178.0, 3181.0, 3646.0, 3842.0, 3930.0, 4528.0, 4670.0, 4869.0, 5052.0, 5586.0, 6129.0, 6133.0, 6144.0, 6152.0, 6154.0, 6164.0, 6165.0, 6189.0, 6206.0, 6210.0, 6218.0, 6222.0, 6224.0, 6229.0, 6230.0, 6233.0, 6426.0, 6428.0, 6431.0, 6434.0, 6596.0, 6605.0, 6637.0, 6738.0, 7175.0, 7913.0, 8615.0, 8880.0, 9169.0, 9337.0, 9584.0, 9782.0, 10146.0, 10179.0, 10914.0, 22803.0, 22938.0, 23451.0, 25917.0, 25949.0, 25957.0, 25972.0, 26065.0, 26135.0, 28957.0, 29889.0, 29896.0, 51008.0, 51077.0, 51163.0, 51202.0, 51366.0, 51574.0, 53981.0, 55037.0, 55749.0, 57038.0, 57472.0, 57532.0, 64216.0, 64318.0, 64976.0, 84081.0, 84324.0, 84950.0, 149041.0, 255967.0 
GO:0003735 MF 8.07e-11  18/444   164/29107 D02 structural constituent of ribosome       6129.0, 6133.0, 6144.0, 6152.0, 6154.0, 6164.0, 6165.0, 6189.0, 6206.0, 6210.0, 6218.0, 6222.0, 6224.0, 6229.0, 6230.0, 6233.0, 51258.0, 57129.0 
GO:0003729 MF 8.22e-07  15/444   208/29107 D05 mRNA binding                             1660.0, 4670.0, 6129.0, 6152.0, 6426.0, 6431.0, 6434.0, 7175.0, 8880.0, 10146.0, 23451.0, 26065.0, 83939.0, 84081.0, 149041.0 
GO:0005524 MF 1.50e-06  47/444  1458/29107 D08 ATP binding                              472.0, 657.0, 1105.0, 1615.0, 1660.0, 1665.0, 2963.0, 3832.0, 5062.0, 5286.0, 5562.0, 5586.0, 5756.0, 5825.0, 5965.0, 6093.0, 6596.0, 7525.0, 8767.0, 9039.0, 9126.0, 9263.0, 10051.0, 10146.0, 10606.0, 10693.0, 10914.0, 23137.0, 23200.0, 23586.0, 25788.0, 51202.0, 54454.0, 55278.0, 55699.0, 57038.0, 79572.0, 79717.0, 89978.0, 113510.0, 157777.0, 167153.0, 221264.0, 246269.0, 255967.0, 256356.0, 414328.0 
GO:0003677 MF 6.74e-06  33/444   921/29107 D04 DNA binding                              196.0, 472.0, 904.0, 1105.0, 1660.0, 2005.0, 2072.0, 2963.0, 3148.0, 3930.0, 4361.0, 5558.0, 5927.0, 5965.0, 6095.0, 6129.0, 6596.0, 6917.0, 6936.0, 7570.0, 7913.0, 10146.0, 10795.0, 25788.0, 54962.0, 79725.0, 80012.0, 84324.0, 91151.0, 94104.0, 112495.0, 113510.0, 157777.0 
GO:0003678 MF 6.81e-06   7/444    47/29107 D05 DNA helicase activity                    1105.0, 1660.0, 2963.0, 4361.0, 5965.0, 10146.0, 25788.0 
GO:0046872 MF 7.15e-06  63/444  2297/29107 D04 metal ion binding                        657.0, 1660.0, 3685.0, 4090.0, 4594.0, 4729.0, 5558.0, 5562.0, 5828.0, 6093.0, 6233.0, 6392.0, 6670.0, 6671.0, 6738.0, 7572.0, 7576.0, 7596.0, 7700.0, 7702.0, 7767.0, 8754.0, 9169.0, 9337.0, 9668.0, 10010.0, 10269.0, 10795.0, 22803.0, 22890.0, 25850.0, 26271.0, 50484.0, 51128.0, 51163.0, 55274.0, 56913.0, 57472.0, 57684.0, 65986.0, 79027.0, 79088.0, 79572.0, 79725.0, 80095.0, 90459.0, 90649.0, 91661.0, 93134.0, 115209.0, 118987.0, 125893.0, 127396.0, 148156.0, 150274.0, 154214.0, 161823.0, 167153.0, 201595.0, 223082.0, 255967.0, 339327.0, 342892.0 
GO:0003682 MF 8.04e-06  20/444   418/29107 D02 chromatin binding                        904.0, 2005.0, 2146.0, 2551.0, 3151.0, 4869.0, 5111.0, 5562.0, 6605.0, 6670.0, 7175.0, 9126.0, 10051.0, 10274.0, 51053.0, 54454.0, 64318.0, 79892.0, 80012.0, 201973.0 
GO:0031072 MF 3.93e-05   7/444    61/29107 D03 heat shock protein binding               573.0, 7175.0, 79823.0, 92342.0, 124512.0, 151194.0, 254013.0 
GO:0016887 MF 6.14e-05  14/444   264/29107 D07 ATP hydrolysis activity                  1105.0, 1660.0, 1665.0, 2963.0, 5825.0, 5965.0, 10146.0, 23200.0, 23586.0, 51202.0, 54454.0, 79572.0, 113510.0, 246269.0 
GO:0045296 MF 1.13e-04  15/444   315/29107 D04 cadherin binding                         3646.0, 4361.0, 4690.0, 5052.0, 5062.0, 5586.0, 5756.0, 6152.0, 6164.0, 8615.0, 10606.0, 26135.0, 27131.0, 51100.0, 83939.0 
GO:0000175 MF 1.16e-04   5/444    32/29107 D08 3'-5'-exoribonuclease activity           9337.0, 22803.0, 25996.0, 57472.0, 90459.0 
```
