## Supplementary material for "Transcriptional and genetic sex differences for schizophrenia across the dorsolateral prefrontal cortex, hippocampus, and caudate nucleus": Data S4: GO_analysis_module_turquoise.txt

```
GO:0045892 BP 1.41e-10 66/1497   548/29107 D10 negative regulation of transcription, DNA-templated 166.0, 605.0, 863.0, 1408.0, 1487.0, 3159.0, 3607.0, 4152.0, 4221.0, 4294.0, 4861.0, 5119.0, 5155.0, 5195.0, 6597.0, 6601.0, 6714.0, 7067.0, 7290.0, 7293.0, 7329.0, 7727.0, 8193.0, 8535.0, 8841.0, 8864.0, 9572.0, 9612.0, 9647.0, 9682.0, 9759.0, 10514.0, 10614.0, 10856.0, 22955.0, 23090.0, 23119.0, 24149.0, 25988.0, 26013.0, 51085.0, 51341.0, 51655.0, 55929.0, 56981.0, 57761.0, 57805.0, 64375.0, 79039.0, 79697.0, 79831.0, 80139.0, 83746.0, 83933.0, 84148.0, 84215.0, 112939.0, 115950.0, 124790.0, 144097.0, 153090.0, 155054.0, 162989.0, 221937.0, 283248.0, 387893.0 
GO:0007399 BP 5.10e-10 46/1497   325/29107 D04 nervous system development               43.0, 134.0, 1271.0, 1639.0, 1749.0, 1826.0, 1995.0, 2675.0, 2889.0, 2931.0, 3984.0, 4209.0, 4486.0, 4661.0, 4681.0, 4900.0, 5026.0, 5050.0, 5623.0, 6597.0, 6598.0, 6601.0, 6602.0, 6687.0, 8193.0, 8326.0, 9148.0, 9542.0, 9759.0, 10280.0, 10523.0, 10570.0, 10612.0, 10675.0, 23098.0, 50861.0, 55201.0, 56135.0, 56140.0, 57787.0, 79064.0, 80023.0, 89796.0, 93185.0, 146713.0, 100532736.0 
GO:0006468 BP 6.33e-07 50/1497   460/29107 D07 protein phosphorylation                  156.0, 984.0, 1025.0, 1487.0, 2011.0, 2475.0, 2870.0, 2931.0, 3706.0, 3984.0, 4145.0, 4882.0, 5155.0, 5164.0, 5261.0, 5293.0, 5347.0, 5566.0, 5590.0, 5595.0, 6046.0, 7786.0, 8408.0, 8558.0, 9024.0, 9088.0, 9149.0, 9344.0, 9578.0, 10290.0, 10494.0, 22983.0, 23139.0, 23178.0, 23476.0, 23552.0, 56924.0, 57761.0, 57787.0, 65268.0, 79705.0, 83694.0, 83931.0, 84446.0, 84630.0, 90956.0, 140901.0, 157285.0, 167359.0, 203054.0 
GO:0016567 BP 7.17e-06 48/1497   471/29107 D09 protein ubiquitination                   408.0, 997.0, 1840.0, 5347.0, 7311.0, 7332.0, 8924.0, 9820.0, 9862.0, 10273.0, 10296.0, 10489.0, 23038.0, 23066.0, 23276.0, 23295.0, 23338.0, 23352.0, 26232.0, 26262.0, 26270.0, 54461.0, 55128.0, 55298.0, 55527.0, 55743.0, 55823.0, 57617.0, 57799.0, 63891.0, 64320.0, 64718.0, 64777.0, 65264.0, 79102.0, 79176.0, 84461.0, 84900.0, 90379.0, 92979.0, 93611.0, 115290.0, 140459.0, 144699.0, 149603.0, 196403.0, 283219.0, 283450.0 
GO:0006364 BP 7.18e-06 19/1497   116/29107 D09 rRNA processing                          8568.0, 9136.0, 22984.0, 23223.0, 27341.0, 50628.0, 54512.0, 54555.0, 54663.0, 55011.0, 56342.0, 56915.0, 65083.0, 79039.0, 79050.0, 79863.0, 91695.0, 92856.0, 317781.0 
GO:0006914 BP 7.68e-06 20/1497   127/29107 D04 autophagy                                1813.0, 2629.0, 8408.0, 9001.0, 9392.0, 9711.0, 9919.0, 23400.0, 23647.0, 25851.0, 25989.0, 53917.0, 54472.0, 55201.0, 55823.0, 56834.0, 56893.0, 57617.0, 79142.0, 140775.0 
GO:0060079 BP 8.97e-06 13/1497    60/29107 D05 excitatory postsynaptic potential        134.0, 135.0, 1137.0, 1813.0, 2902.0, 2905.0, 2906.0, 2931.0, 4355.0, 5026.0, 23542.0, 57053.0, 124925.0 
GO:0030036 BP 1.48e-05 23/1497   166/29107 D06 actin cytoskeleton organization          87.0, 118.0, 1072.0, 2039.0, 3706.0, 3984.0, 6710.0, 6711.0, 6712.0, 6722.0, 7016.0, 9344.0, 9826.0, 9828.0, 9922.0, 10391.0, 11151.0, 11188.0, 22885.0, 23396.0, 23647.0, 57731.0, 440073.0 
GO:0048812 BP 1.57e-05 13/1497    63/29107 D08 neuron projection morphogenesis          135.0, 4681.0, 7477.0, 9344.0, 23380.0, 28988.0, 29993.0, 55201.0, 63925.0, 84623.0, 153090.0, 222950.0, 100532736.0 
GO:0006337 BP 1.81e-05  7/1497    18/29107 D07 nucleosome disassembly                   3159.0, 6597.0, 6598.0, 6601.0, 6602.0, 6604.0, 83743.0 
GO:0018105 BP 2.18e-05 23/1497   170/29107 D09 peptidyl-serine phosphorylation          156.0, 1609.0, 2011.0, 2475.0, 2931.0, 4294.0, 5155.0, 5310.0, 5347.0, 5566.0, 5590.0, 5595.0, 6714.0, 7786.0, 8408.0, 9024.0, 9149.0, 22983.0, 23139.0, 25989.0, 84446.0, 84630.0, 282974.0 
GO:0030010 BP 3.08e-05  9/1497    33/29107 D03 establishment of cell polarity           2011.0, 2047.0, 5310.0, 5590.0, 9024.0, 9826.0, 23625.0, 55083.0, 84446.0 
GO:0050790 BP 3.18e-05 43/1497   426/29107 D03 regulation of catalytic activity         396.0, 482.0, 823.0, 2962.0, 5526.0, 5709.0, 5864.0, 6002.0, 6904.0, 7862.0, 8729.0, 8818.0, 8924.0, 9024.0, 9093.0, 9265.0, 9826.0, 9828.0, 10113.0, 10300.0, 10531.0, 10811.0, 10893.0, 28988.0, 29098.0, 50649.0, 57465.0, 60626.0, 80728.0, 84315.0, 84364.0, 84464.0, 85442.0, 116983.0, 116987.0, 116988.0, 119016.0, 140885.0, 163688.0, 390637.0, 414189.0, 414918.0, 440073.0 
GO:0006281 BP 3.66e-05 28/1497   235/29107 D07 DNA repair                               1025.0, 1137.0, 2071.0, 3508.0, 3835.0, 4221.0, 4798.0, 5883.0, 8295.0, 8438.0, 8924.0, 9401.0, 10036.0, 10273.0, 10856.0, 25988.0, 26270.0, 29844.0, 51550.0, 51750.0, 55611.0, 55929.0, 56893.0, 64210.0, 65123.0, 83933.0, 84464.0, 284131.0 
GO:0048167 BP 3.75e-05 11/1497    50/29107 D07 regulation of synaptic plasticity        575.0, 2902.0, 2905.0, 2906.0, 3706.0, 4130.0, 4137.0, 5923.0, 7425.0, 11178.0, 84446.0 
GO:0045893 BP 5.56e-05 57/1497   637/29107 D10 positive regulation of transcription, DNA-templated 87.0, 322.0, 326.0, 1387.0, 1749.0, 1840.0, 3159.0, 3607.0, 3757.0, 4150.0, 4842.0, 5155.0, 6047.0, 6182.0, 6256.0, 6257.0, 6597.0, 6601.0, 6604.0, 6714.0, 6878.0, 7332.0, 7786.0, 7862.0, 8864.0, 9149.0, 9572.0, 9759.0, 9826.0, 9862.0, 10474.0, 10498.0, 10743.0, 23054.0, 23066.0, 23090.0, 23476.0, 23558.0, 24149.0, 25988.0, 51085.0, 54870.0, 56970.0, 56981.0, 57106.0, 57805.0, 59269.0, 64210.0, 79831.0, 80142.0, 80714.0, 84148.0, 84289.0, 84905.0, 149603.0, 221937.0, 345222.0 
GO:0022008 BP 6.26e-05 10/1497    44/29107 D04 neurogenesis                             2047.0, 8642.0, 9001.0, 22906.0, 55643.0, 79094.0, 84934.0, 90135.0, 221955.0, 284403.0 
GO:1901838 BP 7.25e-05  5/1497    10/29107 D12 positive regulation of transcription of nucleolar large rRNA by RNA polymerase I 2475.0, 4141.0, 6597.0, 6598.0, 55011.0 
GO:0050911 BP 8.73e-10  0/1497   401/29107 D05 detection of chemical stimulus involved in sensory perception of smell  
GO:0035195 BP 1.49e-06  7/1497   557/29107 D10 gene silencing by miRNA                  406924.0, 574038.0, 693121.0, 768214.0, 100126343.0, 100302149.0, 106660606.0 
GO:0005654 CC 3.33e-26 341/1497  3805/29107 D02 nucleoplasm                              118.0, 322.0, 408.0, 863.0, 896.0, 997.0, 1025.0, 1387.0, 1487.0, 1659.0, 1677.0, 1801.0, 1840.0, 2011.0, 2063.0, 2068.0, 2071.0, 2475.0, 2649.0, 2802.0, 2817.0, 2821.0, 2962.0, 3159.0, 3276.0, 3291.0, 3508.0, 3607.0, 3619.0, 3642.0, 3667.0, 3704.0, 4004.0, 4097.0, 4152.0, 4209.0, 4221.0, 4282.0, 4335.0, 4350.0, 4353.0, 4661.0, 4665.0, 4798.0, 4839.0, 4842.0, 4913.0, 5064.0, 5141.0, 5164.0, 5347.0, 5361.0, 5426.0, 5430.0, 5434.0, 5496.0, 5499.0, 5524.0, 5536.0, 5546.0, 5566.0, 5595.0, 5704.0, 5709.0, 5883.0, 5905.0, 6002.0, 6046.0, 6047.0, 6256.0, 6257.0, 6497.0, 6548.0, 6597.0, 6598.0, 6601.0, 6602.0, 6604.0, 6618.0, 6621.0, 6714.0, 6722.0, 6778.0, 6830.0, 6835.0, 6874.0, 6878.0, 6919.0, 6942.0, 7067.0, 7156.0, 7290.0, 7311.0, 7329.0, 7332.0, 7564.0, 7625.0, 7727.0, 7862.0, 7916.0, 8085.0, 8295.0, 8438.0, 8535.0, 8563.0, 8566.0, 8570.0, 8704.0, 8841.0, 8864.0, 8904.0, 8924.0, 8971.0, 9088.0, 9136.0, 9149.0, 9265.0, 9277.0, 9284.0, 9344.0, 9491.0, 9572.0, 9612.0, 9682.0, 9711.0, 9727.0, 9759.0, 9797.0, 9807.0, 9825.0, 9862.0, 9883.0, 9889.0, 10058.0, 10131.0, 10204.0, 10273.0, 10296.0, 10421.0, 10474.0, 10498.0, 10514.0, 10523.0, 10594.0, 10607.0, 10614.0, 10726.0, 10743.0, 10785.0, 10844.0, 10849.0, 10856.0, 10898.0, 10921.0, 10992.0, 11044.0, 11091.0, 11188.0, 11343.0, 22880.0, 22888.0, 22955.0, 22984.0, 22992.0, 23005.0, 23038.0, 23054.0, 23060.0, 23067.0, 23090.0, 23119.0, 23135.0, 23246.0, 23309.0, 23338.0, 23352.0, 23380.0, 23396.0, 23410.0, 23464.0, 23476.0, 23492.0, 23552.0, 23567.0, 23583.0, 23587.0, 23659.0, 24149.0, 25851.0, 25885.0, 25988.0, 26013.0, 26038.0, 26100.0, 26145.0, 26155.0, 26168.0, 26173.0, 26523.0, 27043.0, 27338.0, 27341.0, 29098.0, 29101.0, 29844.0, 29855.0, 29890.0, 29903.0, 50628.0, 51042.0, 51069.0, 51085.0, 51291.0, 51295.0, 51333.0, 51523.0, 51586.0, 51684.0, 51750.0, 54475.0, 54476.0, 54512.0, 54555.0, 54663.0, 54870.0, 54890.0, 54921.0, 54985.0, 55128.0, 55201.0, 55209.0, 55226.0, 55257.0, 55317.0, 55337.0, 55588.0, 55611.0, 55731.0, 55735.0, 55929.0, 55957.0, 56848.0, 56893.0, 56915.0, 56924.0, 56998.0, 57178.0, 57455.0, 57459.0, 57473.0, 57521.0, 57662.0, 57706.0, 57727.0, 57761.0, 57805.0, 58525.0, 60314.0, 63893.0, 63925.0, 63977.0, 64210.0, 64223.0, 64375.0, 64708.0, 64837.0, 65083.0, 65123.0, 65264.0, 66035.0, 79004.0, 79016.0, 79039.0, 79050.0, 79080.0, 79142.0, 79147.0, 79650.0, 79697.0, 79831.0, 79955.0, 80097.0, 80152.0, 80212.0, 80324.0, 80789.0, 83637.0, 83743.0, 83746.0, 83931.0, 83933.0, 84132.0, 84148.0, 84289.0, 84446.0, 84464.0, 84630.0, 84656.0, 84759.0, 84934.0, 84964.0, 84967.0, 84969.0, 90120.0, 90480.0, 90780.0, 92609.0, 92856.0, 93145.0, 93426.0, 112939.0, 116447.0, 124790.0, 124995.0, 140775.0, 140901.0, 147645.0, 147841.0, 149603.0, 155054.0, 161882.0, 162989.0, 169714.0, 170394.0, 171568.0, 196403.0, 203245.0, 221937.0, 221955.0, 222229.0, 284111.0, 345630.0, 374875.0, 387893.0, 440073.0, 642799.0, 653784.0, 727800.0, 100144748.0, 101059938.0, 113455421.0 
GO:0005737 CC 1.65e-23 390/1497  4713/29107 D02 cytoplasm                                16.0, 87.0, 109.0, 118.0, 152.0, 156.0, 322.0, 326.0, 408.0, 482.0, 491.0, 726.0, 773.0, 823.0, 842.0, 896.0, 984.0, 1072.0, 1387.0, 1408.0, 1501.0, 1565.0, 1571.0, 1609.0, 1639.0, 1749.0, 1840.0, 1850.0, 1917.0, 2011.0, 2016.0, 2068.0, 2193.0, 2194.0, 2475.0, 2597.0, 2767.0, 2783.0, 2784.0, 2827.0, 2870.0, 2889.0, 2902.0, 2931.0, 3276.0, 3508.0, 3614.0, 3623.0, 3667.0, 3704.0, 3706.0, 3795.0, 3927.0, 3984.0, 4130.0, 4137.0, 4141.0, 4152.0, 4157.0, 4191.0, 4209.0, 4221.0, 4282.0, 4294.0, 4355.0, 4836.0, 4842.0, 5002.0, 5050.0, 5155.0, 5190.0, 5293.0, 5310.0, 5347.0, 5430.0, 5496.0, 5499.0, 5524.0, 5526.0, 5566.0, 5590.0, 5595.0, 5817.0, 5830.0, 5834.0, 5905.0, 5909.0, 6002.0, 6046.0, 6047.0, 6257.0, 6305.0, 6320.0, 6455.0, 6497.0, 6548.0, 6665.0, 6711.0, 6714.0, 6722.0, 6753.0, 6904.0, 7016.0, 7084.0, 7283.0, 7311.0, 7329.0, 7332.0, 7786.0, 7862.0, 8045.0, 8193.0, 8326.0, 8408.0, 8558.0, 8563.0, 8570.0, 8629.0, 8841.0, 8864.0, 8904.0, 8924.0, 8941.0, 9024.0, 9170.0, 9256.0, 9344.0, 9392.0, 9401.0, 9501.0, 9513.0, 9572.0, 9578.0, 9600.0, 9651.0, 9675.0, 9684.0, 9755.0, 9759.0, 9762.0, 9807.0, 9820.0, 9825.0, 9826.0, 9889.0, 9898.0, 9905.0, 10188.0, 10273.0, 10277.0, 10296.0, 10300.0, 10381.0, 10382.0, 10391.0, 10421.0, 10471.0, 10489.0, 10494.0, 10498.0, 10514.0, 10523.0, 10612.0, 10614.0, 10634.0, 10726.0, 10743.0, 10817.0, 10841.0, 10856.0, 10868.0, 10921.0, 11033.0, 11140.0, 11142.0, 11151.0, 11178.0, 11188.0, 11189.0, 22880.0, 22885.0, 22906.0, 22907.0, 22983.0, 23005.0, 23038.0, 23098.0, 23108.0, 23139.0, 23162.0, 23170.0, 23178.0, 23180.0, 23277.0, 23281.0, 23295.0, 23299.0, 23309.0, 23380.0, 23386.0, 23399.0, 23510.0, 23542.0, 23552.0, 23558.0, 23567.0, 23587.0, 23625.0, 23647.0, 24142.0, 25864.0, 25989.0, 25999.0, 26168.0, 26232.0, 26270.0, 26523.0, 27043.0, 27175.0, 27183.0, 27242.0, 27341.0, 28988.0, 29098.0, 29844.0, 29888.0, 29993.0, 30000.0, 50628.0, 50853.0, 50861.0, 51016.0, 51085.0, 51087.0, 51177.0, 51271.0, 51295.0, 51341.0, 51586.0, 51684.0, 54461.0, 54472.0, 54512.0, 54522.0, 54784.0, 54870.0, 54985.0, 55011.0, 55083.0, 55108.0, 55128.0, 55154.0, 55337.0, 55654.0, 55679.0, 55691.0, 55764.0, 55876.0, 55929.0, 56666.0, 56848.0, 56893.0, 56915.0, 56924.0, 56998.0, 57026.0, 57125.0, 57178.0, 57410.0, 57465.0, 57521.0, 57524.0, 57596.0, 57605.0, 57610.0, 57662.0, 57731.0, 57787.0, 57805.0, 59269.0, 60314.0, 60626.0, 60677.0, 60678.0, 63891.0, 63893.0, 63941.0, 64210.0, 64223.0, 64771.0, 64777.0, 65094.0, 65123.0, 65268.0, 65992.0, 65999.0, 79007.0, 79094.0, 79140.0, 79142.0, 79176.0, 79187.0, 79363.0, 79567.0, 79705.0, 79734.0, 79930.0, 80139.0, 80178.0, 80212.0, 80325.0, 80700.0, 80728.0, 80789.0, 80851.0, 81570.0, 83442.0, 83541.0, 83605.0, 83658.0, 83667.0, 83933.0, 84074.0, 84224.0, 84446.0, 84461.0, 84630.0, 84769.0, 84861.0, 84883.0, 84934.0, 84964.0, 85409.0, 89796.0, 90120.0, 90990.0, 92558.0, 93145.0, 93611.0, 112939.0, 113220.0, 114790.0, 115290.0, 116225.0, 116987.0, 116988.0, 124044.0, 124045.0, 124790.0, 127281.0, 137902.0, 140775.0, 140901.0, 144347.0, 144699.0, 146059.0, 146713.0, 147906.0, 149603.0, 152992.0, 153090.0, 155054.0, 157285.0, 161725.0, 161931.0, 163688.0, 196403.0, 200424.0, 201163.0, 201191.0, 202500.0, 220001.0, 221937.0, 222229.0, 255043.0, 283638.0, 283871.0, 284001.0, 284131.0, 338692.0, 339983.0, 375484.0, 390637.0, 399979.0, 401262.0, 402381.0, 440730.0, 729440.0, 100137047.0, 100533183.0 
GO:0005829 CC 5.89e-22 420/1497  5294/29107 D02 cytosol                                  14.0, 16.0, 29.0, 50.0, 71.0, 87.0, 118.0, 156.0, 160.0, 161.0, 226.0, 230.0, 271.0, 327.0, 396.0, 408.0, 547.0, 572.0, 823.0, 826.0, 842.0, 997.0, 1072.0, 1152.0, 1212.0, 1408.0, 1609.0, 1639.0, 1659.0, 1677.0, 1801.0, 1802.0, 1840.0, 1850.0, 2036.0, 2039.0, 2047.0, 2049.0, 2068.0, 2193.0, 2194.0, 2475.0, 2582.0, 2597.0, 2781.0, 2783.0, 2784.0, 2802.0, 2817.0, 2821.0, 2889.0, 2931.0, 2987.0, 3083.0, 3159.0, 3276.0, 3614.0, 3619.0, 3667.0, 3704.0, 3706.0, 3767.0, 3795.0, 3835.0, 3984.0, 4130.0, 4137.0, 4141.0, 4145.0, 4221.0, 4282.0, 4350.0, 4351.0, 4524.0, 4597.0, 4661.0, 4684.0, 4723.0, 4836.0, 4842.0, 4849.0, 4900.0, 5026.0, 5050.0, 5119.0, 5141.0, 5164.0, 5190.0, 5195.0, 5198.0, 5261.0, 5293.0, 5347.0, 5361.0, 5372.0, 5434.0, 5447.0, 5499.0, 5526.0, 5536.0, 5566.0, 5590.0, 5595.0, 5704.0, 5709.0, 5802.0, 5830.0, 5864.0, 5905.0, 5909.0, 5923.0, 6002.0, 6256.0, 6305.0, 6455.0, 6618.0, 6710.0, 6711.0, 6712.0, 6714.0, 6723.0, 6778.0, 6874.0, 6878.0, 7016.0, 7064.0, 7067.0, 7138.0, 7264.0, 7283.0, 7311.0, 7329.0, 7332.0, 7407.0, 7727.0, 7786.0, 7862.0, 7916.0, 8140.0, 8310.0, 8408.0, 8497.0, 8541.0, 8566.0, 8570.0, 8703.0, 8729.0, 8841.0, 8864.0, 8904.0, 8924.0, 8938.0, 9001.0, 9088.0, 9093.0, 9256.0, 9265.0, 9344.0, 9491.0, 9513.0, 9578.0, 9600.0, 9647.0, 9682.0, 9701.0, 9711.0, 9727.0, 9759.0, 9807.0, 9811.0, 9820.0, 9826.0, 9827.0, 9828.0, 9853.0, 9919.0, 9927.0, 10005.0, 10058.0, 10188.0, 10204.0, 10235.0, 10273.0, 10280.0, 10300.0, 10382.0, 10421.0, 10489.0, 10498.0, 10570.0, 10573.0, 10726.0, 10785.0, 10811.0, 10841.0, 10844.0, 10849.0, 10856.0, 10868.0, 10921.0, 11021.0, 11033.0, 11140.0, 11151.0, 11188.0, 11190.0, 11273.0, 11336.0, 11343.0, 22844.0, 22880.0, 22906.0, 22907.0, 22984.0, 23038.0, 23054.0, 23066.0, 23098.0, 23108.0, 23178.0, 23223.0, 23265.0, 23295.0, 23299.0, 23352.0, 23380.0, 23396.0, 23491.0, 23492.0, 23583.0, 23587.0, 23616.0, 23623.0, 23647.0, 23770.0, 24142.0, 24149.0, 25999.0, 26005.0, 26007.0, 26038.0, 26063.0, 26100.0, 26155.0, 26232.0, 26270.0, 26284.0, 26523.0, 27154.0, 27175.0, 27183.0, 27232.0, 27338.0, 27351.0, 27352.0, 27429.0, 28988.0, 29098.0, 29101.0, 29801.0, 29903.0, 29924.0, 29993.0, 50628.0, 50649.0, 50861.0, 51085.0, 51271.0, 51291.0, 51295.0, 51428.0, 51517.0, 51523.0, 51684.0, 53917.0, 54461.0, 54472.0, 54476.0, 54512.0, 54535.0, 54620.0, 54662.0, 54890.0, 55111.0, 55128.0, 55154.0, 55201.0, 55229.0, 55317.0, 55337.0, 55527.0, 55611.0, 55615.0, 55643.0, 55665.0, 55679.0, 55697.0, 55929.0, 56848.0, 56893.0, 56915.0, 56924.0, 56981.0, 56998.0, 57026.0, 57176.0, 57178.0, 57410.0, 57482.0, 57521.0, 57576.0, 57605.0, 57610.0, 57623.0, 57704.0, 57706.0, 57731.0, 57732.0, 57761.0, 57787.0, 58485.0, 63891.0, 63893.0, 63943.0, 64210.0, 64223.0, 64320.0, 64708.0, 64718.0, 64759.0, 64771.0, 64777.0, 64837.0, 65263.0, 65264.0, 65268.0, 65999.0, 79004.0, 79094.0, 79147.0, 79176.0, 79705.0, 79831.0, 79873.0, 79969.0, 80097.0, 80142.0, 80148.0, 80152.0, 80153.0, 80325.0, 80331.0, 80700.0, 80728.0, 80789.0, 83667.0, 83696.0, 83743.0, 83874.0, 83931.0, 84067.0, 84132.0, 84315.0, 84364.0, 84464.0, 84557.0, 84618.0, 84630.0, 84656.0, 84861.0, 84883.0, 84902.0, 84937.0, 84993.0, 85369.0, 90135.0, 93426.0, 93436.0, 93611.0, 112755.0, 114757.0, 115098.0, 115290.0, 118424.0, 124045.0, 124790.0, 127281.0, 129880.0, 140459.0, 140465.0, 144699.0, 146059.0, 147841.0, 148022.0, 149603.0, 150726.0, 153090.0, 157285.0, 161725.0, 162466.0, 171568.0, 200035.0, 201163.0, 203245.0, 219743.0, 246330.0, 284111.0, 284403.0, 342667.0, 348180.0, 374569.0, 387893.0, 388552.0, 414918.0, 440050.0, 440073.0, 503542.0, 653784.0, 727800.0, 729438.0 
GO:0005634 CC 1.00e-19 416/1497  5371/29107 D05 nucleus                                  43.0, 71.0, 118.0, 166.0, 226.0, 322.0, 326.0, 396.0, 408.0, 773.0, 842.0, 863.0, 896.0, 984.0, 997.0, 1025.0, 1072.0, 1152.0, 1387.0, 1408.0, 1487.0, 1501.0, 1609.0, 1628.0, 1639.0, 1659.0, 1677.0, 1749.0, 1762.0, 1850.0, 1954.0, 2016.0, 2063.0, 2068.0, 2071.0, 2261.0, 2298.0, 2475.0, 2597.0, 2931.0, 2962.0, 3159.0, 3276.0, 3508.0, 3607.0, 3614.0, 3619.0, 3642.0, 3667.0, 3706.0, 3835.0, 3984.0, 4004.0, 4035.0, 4097.0, 4137.0, 4150.0, 4152.0, 4191.0, 4209.0, 4221.0, 4353.0, 4661.0, 4665.0, 4798.0, 4842.0, 4849.0, 4861.0, 4900.0, 4913.0, 5089.0, 5141.0, 5195.0, 5310.0, 5347.0, 5426.0, 5430.0, 5434.0, 5463.0, 5496.0, 5499.0, 5524.0, 5526.0, 5536.0, 5546.0, 5566.0, 5595.0, 5664.0, 5704.0, 5709.0, 5883.0, 6002.0, 6046.0, 6047.0, 6256.0, 6257.0, 6297.0, 6497.0, 6597.0, 6598.0, 6602.0, 6604.0, 6618.0, 6621.0, 6665.0, 6722.0, 6919.0, 6942.0, 7016.0, 7067.0, 7156.0, 7283.0, 7290.0, 7311.0, 7329.0, 7332.0, 7564.0, 7625.0, 7701.0, 7727.0, 7776.0, 7862.0, 8085.0, 8295.0, 8438.0, 8535.0, 8558.0, 8563.0, 8566.0, 8568.0, 8570.0, 8629.0, 8841.0, 8864.0, 8904.0, 8924.0, 8927.0, 8971.0, 9088.0, 9093.0, 9149.0, 9158.0, 9278.0, 9401.0, 9513.0, 9552.0, 9572.0, 9612.0, 9647.0, 9682.0, 9701.0, 9759.0, 9807.0, 9862.0, 9889.0, 9898.0, 10036.0, 10113.0, 10188.0, 10273.0, 10277.0, 10290.0, 10296.0, 10300.0, 10381.0, 10382.0, 10421.0, 10474.0, 10489.0, 10498.0, 10514.0, 10589.0, 10594.0, 10614.0, 10743.0, 10785.0, 10856.0, 10921.0, 10992.0, 11033.0, 11044.0, 11091.0, 11142.0, 11189.0, 22880.0, 22888.0, 22906.0, 22955.0, 22980.0, 22984.0, 23054.0, 23060.0, 23066.0, 23090.0, 23119.0, 23135.0, 23170.0, 23178.0, 23281.0, 23295.0, 23309.0, 23410.0, 23476.0, 23492.0, 23552.0, 23558.0, 23567.0, 23587.0, 23616.0, 23623.0, 23761.0, 23774.0, 25799.0, 25803.0, 25953.0, 25988.0, 25999.0, 26007.0, 26013.0, 26015.0, 26038.0, 26073.0, 26145.0, 26155.0, 26168.0, 26523.0, 27043.0, 27153.0, 27175.0, 27183.0, 27338.0, 27351.0, 27429.0, 29098.0, 29844.0, 29855.0, 29890.0, 29924.0, 29965.0, 30000.0, 51085.0, 51087.0, 51177.0, 51295.0, 51307.0, 51333.0, 51341.0, 51428.0, 51523.0, 51550.0, 51621.0, 51655.0, 51684.0, 51750.0, 51754.0, 54476.0, 54512.0, 54522.0, 54535.0, 54555.0, 54663.0, 54870.0, 54890.0, 55011.0, 55128.0, 55201.0, 55209.0, 55226.0, 55229.0, 55337.0, 55611.0, 55665.0, 55679.0, 55734.0, 55743.0, 55929.0, 56342.0, 56848.0, 56893.0, 56917.0, 56970.0, 56981.0, 56998.0, 57106.0, 57178.0, 57410.0, 57455.0, 57479.0, 57585.0, 57610.0, 57623.0, 57693.0, 57761.0, 57805.0, 58506.0, 58525.0, 59269.0, 60314.0, 60677.0, 60678.0, 63893.0, 63925.0, 63941.0, 63977.0, 64210.0, 64320.0, 64375.0, 64718.0, 64771.0, 64777.0, 65123.0, 65264.0, 65982.0, 79039.0, 79080.0, 79142.0, 79187.0, 79639.0, 79650.0, 79697.0, 79759.0, 79831.0, 79955.0, 80139.0, 80142.0, 80324.0, 80700.0, 80714.0, 80728.0, 80789.0, 81875.0, 83637.0, 83667.0, 83743.0, 83746.0, 83933.0, 84132.0, 84148.0, 84215.0, 84289.0, 84309.0, 84446.0, 84498.0, 84627.0, 84630.0, 84717.0, 84759.0, 84861.0, 84883.0, 84905.0, 84934.0, 84969.0, 85359.0, 85369.0, 85446.0, 89887.0, 90120.0, 90204.0, 90485.0, 90987.0, 90990.0, 91300.0, 92595.0, 92840.0, 93145.0, 112755.0, 112939.0, 115509.0, 115950.0, 116987.0, 116988.0, 118424.0, 119016.0, 124045.0, 124790.0, 136051.0, 138716.0, 140685.0, 140901.0, 146059.0, 146713.0, 148979.0, 149603.0, 155054.0, 157285.0, 161725.0, 161882.0, 163033.0, 163688.0, 168544.0, 168620.0, 170463.0, 197342.0, 200424.0, 201163.0, 201514.0, 203245.0, 221937.0, 222229.0, 284312.0, 284346.0, 284358.0, 284403.0, 284439.0, 317781.0, 339344.0, 339488.0, 349334.0, 388569.0, 390598.0, 402381.0, 414189.0, 503542.0, 100125288.0, 100131017.0, 100137047.0 
GO:0016020 CC 1.25e-12 185/1497  2127/29107 D02 membrane                                 16.0, 29.0, 43.0, 53.0, 71.0, 109.0, 112.0, 135.0, 156.0, 160.0, 226.0, 396.0, 482.0, 823.0, 826.0, 896.0, 1025.0, 1072.0, 1137.0, 1209.0, 1639.0, 1826.0, 2011.0, 2193.0, 2194.0, 2319.0, 2475.0, 2597.0, 2734.0, 2783.0, 2802.0, 2821.0, 2870.0, 3241.0, 3508.0, 3984.0, 4035.0, 4137.0, 4141.0, 4145.0, 4191.0, 4684.0, 5002.0, 5045.0, 5050.0, 5141.0, 5195.0, 5293.0, 5447.0, 5496.0, 5566.0, 5590.0, 5664.0, 5704.0, 5709.0, 5830.0, 5834.0, 5909.0, 6305.0, 6508.0, 6597.0, 6833.0, 7786.0, 7916.0, 8140.0, 8310.0, 8570.0, 8642.0, 8729.0, 8904.0, 8906.0, 8924.0, 8941.0, 8943.0, 9028.0, 9088.0, 9158.0, 9392.0, 9401.0, 9491.0, 9513.0, 9600.0, 9612.0, 9672.0, 9777.0, 9826.0, 9827.0, 9922.0, 9993.0, 10057.0, 10113.0, 10131.0, 10188.0, 10211.0, 10280.0, 10300.0, 10391.0, 10423.0, 10489.0, 10514.0, 10523.0, 10525.0, 10554.0, 10567.0, 10594.0, 10675.0, 10715.0, 10844.0, 10856.0, 10999.0, 11151.0, 11182.0, 11188.0, 11253.0, 11273.0, 11343.0, 23265.0, 23295.0, 23352.0, 23659.0, 23770.0, 25953.0, 26038.0, 26100.0, 26173.0, 26232.0, 27429.0, 29888.0, 29985.0, 50628.0, 50651.0, 51308.0, 51428.0, 51586.0, 53349.0, 54020.0, 54480.0, 54662.0, 54814.0, 54872.0, 55116.0, 55226.0, 55324.0, 55654.0, 55764.0, 56301.0, 56848.0, 56894.0, 56926.0, 57053.0, 57210.0, 57410.0, 57524.0, 57555.0, 57596.0, 57605.0, 57731.0, 64090.0, 64210.0, 64755.0, 64837.0, 79039.0, 79065.0, 79567.0, 79803.0, 80153.0, 80331.0, 80789.0, 83658.0, 84439.0, 84814.0, 84937.0, 93185.0, 112476.0, 112755.0, 124583.0, 126792.0, 140885.0, 146691.0, 196500.0, 219743.0, 254531.0, 255043.0, 317781.0, 100507050.0 
GO:0005739 CC 7.50e-10 120/1497  1307/29107 D05 mitochondrion                            16.0, 50.0, 487.0, 513.0, 572.0, 622.0, 823.0, 842.0, 1152.0, 1408.0, 1565.0, 2011.0, 2931.0, 3607.0, 3767.0, 3954.0, 4137.0, 4191.0, 4696.0, 4723.0, 4836.0, 4842.0, 4913.0, 5164.0, 5428.0, 5447.0, 5566.0, 5595.0, 5831.0, 6182.0, 6256.0, 6548.0, 6687.0, 6714.0, 6833.0, 7352.0, 8729.0, 9001.0, 9093.0, 9158.0, 9256.0, 9727.0, 9927.0, 10058.0, 10131.0, 10531.0, 10573.0, 10849.0, 22906.0, 22907.0, 23098.0, 23151.0, 23410.0, 23464.0, 23761.0, 23770.0, 25828.0, 25953.0, 26024.0, 26056.0, 26073.0, 26284.0, 26995.0, 27113.0, 27349.0, 27429.0, 27440.0, 51069.0, 51073.0, 51286.0, 51295.0, 51754.0, 53349.0, 54938.0, 55260.0, 55527.0, 55735.0, 56181.0, 56848.0, 57128.0, 57176.0, 60314.0, 64837.0, 64975.0, 65083.0, 65990.0, 65993.0, 79575.0, 79680.0, 79705.0, 79863.0, 79922.0, 80142.0, 80207.0, 80324.0, 80331.0, 81570.0, 81855.0, 83605.0, 83637.0, 83667.0, 84300.0, 84769.0, 84883.0, 90480.0, 92609.0, 94097.0, 116447.0, 124454.0, 124995.0, 125170.0, 128308.0, 148022.0, 200205.0, 201164.0, 203245.0, 284106.0, 284439.0, 285367.0, 339983.0 
GO:0043025 CC 9.35e-10 48/1497   354/29107 D03 neuronal cell body                       134.0, 135.0, 152.0, 322.0, 547.0, 773.0, 1137.0, 1152.0, 1639.0, 1826.0, 1917.0, 2475.0, 2931.0, 3623.0, 3767.0, 4035.0, 4130.0, 4137.0, 4900.0, 5372.0, 5664.0, 5909.0, 6712.0, 9513.0, 10300.0, 10381.0, 10382.0, 22983.0, 23400.0, 23542.0, 25828.0, 26504.0, 55201.0, 55238.0, 57125.0, 57521.0, 57706.0, 57731.0, 59284.0, 64601.0, 65078.0, 80023.0, 84630.0, 85442.0, 114757.0, 124925.0, 153090.0, 390598.0 
GO:0030425 CC 2.22e-09 53/1497   422/29107 D05 dendrite                                 135.0, 547.0, 575.0, 1137.0, 1152.0, 1501.0, 1762.0, 1813.0, 1826.0, 2011.0, 2047.0, 2049.0, 2475.0, 2775.0, 2784.0, 2902.0, 3362.0, 4035.0, 4130.0, 4137.0, 5905.0, 5909.0, 6002.0, 7349.0, 8927.0, 9001.0, 9572.0, 10381.0, 10612.0, 11255.0, 22906.0, 22983.0, 23046.0, 23098.0, 23162.0, 23774.0, 25828.0, 26504.0, 28988.0, 29888.0, 55201.0, 57125.0, 57521.0, 57706.0, 57787.0, 79414.0, 84623.0, 85442.0, 94233.0, 153090.0, 201191.0, 390598.0, 392617.0 
GO:0098978 CC 2.71e-08 43/1497   332/29107 D04 glutamatergic synapse                    29.0, 87.0, 135.0, 152.0, 491.0, 1487.0, 1609.0, 1813.0, 2047.0, 2319.0, 2475.0, 2894.0, 2905.0, 4900.0, 5499.0, 5590.0, 5802.0, 6455.0, 6711.0, 6712.0, 6714.0, 8224.0, 8326.0, 8541.0, 8927.0, 8943.0, 9256.0, 10211.0, 10675.0, 11151.0, 22885.0, 27092.0, 50632.0, 54476.0, 57617.0, 59284.0, 65078.0, 78999.0, 79414.0, 80728.0, 84435.0, 94030.0, 112476.0 
GO:0005765 CC 2.17e-07 41/1497   331/29107 D07 lysosomal membrane                       21.0, 53.0, 408.0, 527.0, 1185.0, 2475.0, 2629.0, 2767.0, 2783.0, 4035.0, 5664.0, 7226.0, 7311.0, 8140.0, 8943.0, 10058.0, 10211.0, 11182.0, 23207.0, 23400.0, 23457.0, 25851.0, 55317.0, 55823.0, 56834.0, 56848.0, 57521.0, 57617.0, 64601.0, 64837.0, 79803.0, 80331.0, 80700.0, 83985.0, 91056.0, 92979.0, 114790.0, 162540.0, 201163.0, 221955.0, 729991.0 
GO:0014069 CC 5.33e-07 33/1497   247/29107 D04 postsynaptic density                     118.0, 134.0, 135.0, 408.0, 575.0, 1501.0, 1813.0, 2039.0, 2902.0, 4355.0, 4842.0, 4900.0, 5064.0, 5590.0, 6711.0, 6714.0, 8224.0, 8927.0, 9148.0, 9513.0, 9762.0, 9922.0, 10280.0, 11178.0, 22859.0, 23380.0, 23542.0, 23623.0, 28988.0, 57479.0, 84435.0, 201191.0, 440073.0 
GO:0000139 CC 5.93e-07 60/1497   587/29107 D05 Golgi membrane                           408.0, 863.0, 1571.0, 1813.0, 2475.0, 2734.0, 2801.0, 2802.0, 4248.0, 4684.0, 5045.0, 5155.0, 5310.0, 5664.0, 5909.0, 6487.0, 6892.0, 8534.0, 8703.0, 8704.0, 8729.0, 8906.0, 8943.0, 9088.0, 9265.0, 9394.0, 9827.0, 9914.0, 9919.0, 10058.0, 10494.0, 10675.0, 10841.0, 23162.0, 23315.0, 23563.0, 25837.0, 26056.0, 28988.0, 29801.0, 50614.0, 54480.0, 54814.0, 54972.0, 55298.0, 55343.0, 55697.0, 56894.0, 64131.0, 79147.0, 79903.0, 79932.0, 80142.0, 83723.0, 84243.0, 84364.0, 92979.0, 93210.0, 126792.0, 146664.0 
GO:0005815 CC 9.83e-07 19/1497   102/29107 D02 microtubule organizing center            1731.0, 5119.0, 5590.0, 10211.0, 10844.0, 11190.0, 23170.0, 23265.0, 57410.0, 57576.0, 57787.0, 64210.0, 80700.0, 83541.0, 90990.0, 112755.0, 115098.0, 222229.0, 729440.0 
GO:0005794 CC 2.22e-06 86/1497   988/29107 D05 Golgi apparatus                          41.0, 43.0, 109.0, 2134.0, 2194.0, 2261.0, 2629.0, 2734.0, 2801.0, 2802.0, 2907.0, 4035.0, 4917.0, 5310.0, 5595.0, 5664.0, 5830.0, 7425.0, 8295.0, 8326.0, 8703.0, 8704.0, 8729.0, 8841.0, 8906.0, 8943.0, 9088.0, 9390.0, 9777.0, 9820.0, 9906.0, 9919.0, 10058.0, 10239.0, 10423.0, 10494.0, 10567.0, 10612.0, 10675.0, 10841.0, 11044.0, 11253.0, 11336.0, 23017.0, 23163.0, 23299.0, 23315.0, 23563.0, 23623.0, 25837.0, 26056.0, 29801.0, 50614.0, 50861.0, 53349.0, 54814.0, 54890.0, 54972.0, 55128.0, 55343.0, 55850.0, 57410.0, 58485.0, 63941.0, 79039.0, 79147.0, 79567.0, 79932.0, 79939.0, 79969.0, 80331.0, 84243.0, 84287.0, 84364.0, 124583.0, 126792.0, 128989.0, 129080.0, 136227.0, 146664.0, 169714.0, 254359.0, 283358.0, 326624.0, 339665.0, 728661.0 
GO:0005886 CC 4.31e-06 296/1497  4500/29107 D03 plasma membrane                          14.0, 21.0, 41.0, 43.0, 71.0, 87.0, 109.0, 111.0, 112.0, 118.0, 134.0, 135.0, 152.0, 156.0, 160.0, 161.0, 322.0, 408.0, 482.0, 491.0, 527.0, 575.0, 610.0, 773.0, 782.0, 823.0, 826.0, 1002.0, 1137.0, 1212.0, 1271.0, 1501.0, 1609.0, 1636.0, 1813.0, 1826.0, 1951.0, 2011.0, 2036.0, 2039.0, 2047.0, 2049.0, 2155.0, 2194.0, 2261.0, 2319.0, 2597.0, 2675.0, 2686.0, 2734.0, 2767.0, 2775.0, 2781.0, 2788.0, 2817.0, 2821.0, 2826.0, 2827.0, 2859.0, 2870.0, 2894.0, 2902.0, 2905.0, 2906.0, 3061.0, 3362.0, 3667.0, 3675.0, 3700.0, 3714.0, 3749.0, 3754.0, 3757.0, 3761.0, 3767.0, 4035.0, 4037.0, 4137.0, 4157.0, 4282.0, 4486.0, 4684.0, 4836.0, 4842.0, 4882.0, 4987.0, 5002.0, 5026.0, 5032.0, 5045.0, 5064.0, 5141.0, 5293.0, 5310.0, 5361.0, 5362.0, 5413.0, 5426.0, 5499.0, 5536.0, 5590.0, 5595.0, 5664.0, 5799.0, 5802.0, 5817.0, 5864.0, 5923.0, 6002.0, 6330.0, 6508.0, 6545.0, 6548.0, 6710.0, 6711.0, 6712.0, 6714.0, 6753.0, 6833.0, 6835.0, 7007.0, 7226.0, 7293.0, 7311.0, 7477.0, 7727.0, 7786.0, 7862.0, 7916.0, 8140.0, 8326.0, 8372.0, 8501.0, 8577.0, 8643.0, 8694.0, 8841.0, 8904.0, 8924.0, 8938.0, 8941.0, 9145.0, 9148.0, 9170.0, 9265.0, 9379.0, 9390.0, 9542.0, 9578.0, 9651.0, 9672.0, 9827.0, 9914.0, 10021.0, 10057.0, 10058.0, 10188.0, 10211.0, 10235.0, 10256.0, 10300.0, 10423.0, 10567.0, 10817.0, 10841.0, 10861.0, 10999.0, 11021.0, 11033.0, 11151.0, 11182.0, 11188.0, 11250.0, 11251.0, 11255.0, 11343.0, 22844.0, 22859.0, 22983.0, 23108.0, 23139.0, 23180.0, 23221.0, 23223.0, 23265.0, 23295.0, 23299.0, 23352.0, 23380.0, 23416.0, 23551.0, 23647.0, 23769.0, 25960.0, 25999.0, 26013.0, 26073.0, 26470.0, 26504.0, 27092.0, 27183.0, 27242.0, 28988.0, 29098.0, 29924.0, 29985.0, 29993.0, 50801.0, 51271.0, 51291.0, 51655.0, 51754.0, 53917.0, 54870.0, 54946.0, 55262.0, 55630.0, 55654.0, 55679.0, 55850.0, 55876.0, 56301.0, 56654.0, 56666.0, 56894.0, 57026.0, 57125.0, 57156.0, 57465.0, 57497.0, 57555.0, 57582.0, 57611.0, 57622.0, 57704.0, 57731.0, 57761.0, 57799.0, 59284.0, 60626.0, 64130.0, 64137.0, 64837.0, 64838.0, 65078.0, 65268.0, 66035.0, 78999.0, 79414.0, 79930.0, 79932.0, 79955.0, 80023.0, 80325.0, 80331.0, 80727.0, 81619.0, 83874.0, 84258.0, 84364.0, 84435.0, 84623.0, 84883.0, 84894.0, 84902.0, 85409.0, 91663.0, 91683.0, 93185.0, 94030.0, 94233.0, 112476.0, 112755.0, 114784.0, 115098.0, 116225.0, 124583.0, 124925.0, 124935.0, 136227.0, 140885.0, 146059.0, 153090.0, 169714.0, 196500.0, 200958.0, 201163.0, 203245.0, 221955.0, 284111.0, 285613.0, 326624.0, 338692.0, 389813.0, 503542.0, 100507050.0 
GO:0043197 CC 5.79e-06 23/1497   157/29107 D06 dendritic spine                          29.0, 134.0, 322.0, 408.0, 575.0, 1813.0, 2902.0, 3706.0, 4137.0, 4355.0, 4842.0, 5499.0, 5566.0, 9001.0, 9148.0, 9513.0, 9572.0, 9762.0, 11178.0, 26232.0, 29888.0, 112476.0, 124925.0 
GO:0030424 CC 9.31e-06 36/1497   318/29107 D05 axon                                     29.0, 547.0, 1639.0, 1813.0, 1826.0, 2047.0, 2931.0, 3508.0, 3749.0, 4130.0, 4137.0, 4900.0, 5064.0, 5802.0, 5864.0, 5909.0, 8408.0, 8927.0, 9344.0, 9513.0, 10381.0, 11151.0, 22859.0, 22983.0, 23098.0, 23162.0, 27242.0, 55238.0, 57053.0, 64601.0, 79414.0, 79969.0, 84623.0, 94233.0, 112755.0, 153090.0 
GO:0005776 CC 1.10e-05 14/1497    70/29107 D06 autophagosome                            8408.0, 9001.0, 23400.0, 25989.0, 53349.0, 53917.0, 55823.0, 56893.0, 57617.0, 64601.0, 79065.0, 84557.0, 148022.0, 285973.0 
GO:1904115 CC 1.57e-05 13/1497    63/29107 D06 axon cytoplasm                           547.0, 4130.0, 4137.0, 5905.0, 6687.0, 8943.0, 9001.0, 10239.0, 22906.0, 23162.0, 50632.0, 80128.0, 388552.0 
GO:0030426 CC 5.76e-05 19/1497   134/29107 D03 growth cone                              322.0, 1826.0, 3508.0, 4137.0, 5664.0, 5802.0, 5923.0, 8941.0, 9001.0, 9513.0, 10280.0, 10300.0, 10381.0, 11336.0, 22859.0, 23046.0, 23162.0, 50861.0, 116983.0 
GO:0071565 CC 6.13e-05  6/1497    15/29107 D05 nBAF complex                             6597.0, 6598.0, 6601.0, 6602.0, 6604.0, 8193.0 
GO:0005768 CC 8.36e-05 32/1497   295/29107 D07 endosome                                 152.0, 408.0, 1609.0, 1636.0, 2319.0, 2817.0, 3767.0, 5590.0, 5864.0, 9727.0, 10058.0, 10188.0, 10211.0, 23180.0, 25837.0, 27183.0, 29924.0, 29993.0, 50632.0, 53917.0, 55823.0, 57617.0, 57799.0, 64601.0, 79065.0, 80148.0, 80700.0, 84258.0, 84440.0, 84937.0, 146691.0, 326624.0 
GO:0031931 CC 9.62e-05  4/1497     6/29107 D04 TORC1 complex                            2475.0, 9675.0, 57521.0, 64223.0 
GO:0016021 CC 1.11e-04 231/1497  3536/29107 D03 integral component of membrane           21.0, 53.0, 109.0, 111.0, 487.0, 527.0, 575.0, 773.0, 1137.0, 1185.0, 1636.0, 1951.0, 1954.0, 2134.0, 2686.0, 2734.0, 2907.0, 3749.0, 3754.0, 3954.0, 4037.0, 4248.0, 4684.0, 5002.0, 5195.0, 5310.0, 5447.0, 5817.0, 6305.0, 6487.0, 6545.0, 6548.0, 6892.0, 7352.0, 8140.0, 8326.0, 8534.0, 8577.0, 8608.0, 8642.0, 8643.0, 8694.0, 8703.0, 8704.0, 9344.0, 9379.0, 9389.0, 9390.0, 9537.0, 9542.0, 9672.0, 9777.0, 9854.0, 9883.0, 9906.0, 9914.0, 9927.0, 9993.0, 10058.0, 10280.0, 10423.0, 10554.0, 10567.0, 10675.0, 10712.0, 10715.0, 10861.0, 10999.0, 11182.0, 11250.0, 11253.0, 22859.0, 23017.0, 23151.0, 23223.0, 23315.0, 23352.0, 23399.0, 23400.0, 23416.0, 23457.0, 23563.0, 25851.0, 25864.0, 25960.0, 26173.0, 26470.0, 26504.0, 29801.0, 29928.0, 29985.0, 50614.0, 50632.0, 50651.0, 51286.0, 51754.0, 54480.0, 54681.0, 54814.0, 54946.0, 54958.0, 54972.0, 55116.0, 55238.0, 55260.0, 55298.0, 55343.0, 55654.0, 55850.0, 55876.0, 56654.0, 56666.0, 56834.0, 56894.0, 56926.0, 56971.0, 57106.0, 57125.0, 57156.0, 57210.0, 57582.0, 57611.0, 57704.0, 64090.0, 64131.0, 64137.0, 64755.0, 64838.0, 65989.0, 65990.0, 66035.0, 78987.0, 79050.0, 79064.0, 79065.0, 79089.0, 79102.0, 79147.0, 79639.0, 79751.0, 79847.0, 79932.0, 79939.0, 80023.0, 80142.0, 80148.0, 80235.0, 80757.0, 80775.0, 80789.0, 83723.0, 83985.0, 84222.0, 84243.0, 84258.0, 84277.0, 84287.0, 84435.0, 84623.0, 84769.0, 84814.0, 84883.0, 84892.0, 84894.0, 84900.0, 89792.0, 90120.0, 90956.0, 91663.0, 91683.0, 91869.0, 92609.0, 92840.0, 92979.0, 93185.0, 93210.0, 94233.0, 112755.0, 113540.0, 114784.0, 114794.0, 118424.0, 121793.0, 124583.0, 124925.0, 124935.0, 125170.0, 126792.0, 138311.0, 146059.0, 146664.0, 147645.0, 161145.0, 162427.0, 196500.0, 201164.0, 203054.0, 221491.0, 221955.0, 253982.0, 254359.0, 254531.0, 255043.0, 255783.0, 283358.0, 283450.0, 284069.0, 284111.0, 284353.0, 284439.0, 284723.0, 285368.0, 285613.0, 285973.0, 338707.0, 339453.0, 339665.0, 339983.0, 374819.0, 375775.0, 392617.0, 401399.0, 440400.0, 441151.0, 441381.0, 643988.0, 645191.0, 645426.0, 728661.0, 100101267.0, 100507050.0 
GO:0032545 CC 1.36e-04  3/1497     3/29107 D03 CURI complex                             27341.0, 65083.0, 91695.0 
GO:0034456 CC 1.36e-04  3/1497     3/29107 D03 UTP-C complex                            27341.0, 65083.0, 91695.0 
GO:0099061 CC 1.37e-04 10/1497    48/29107 D08 integral component of postsynaptic density membrane 152.0, 2894.0, 5802.0, 27092.0, 57497.0, 57622.0, 59284.0, 78999.0, 79414.0, 94030.0 
GO:0031410 CC 1.49e-04 31/1497   293/29107 D06 cytoplasmic vesicle                      161.0, 408.0, 2039.0, 2319.0, 4987.0, 5064.0, 7016.0, 7425.0, 8372.0, 9001.0, 9344.0, 9853.0, 9914.0, 10211.0, 10280.0, 11253.0, 22906.0, 23046.0, 23162.0, 23221.0, 23299.0, 23623.0, 23769.0, 25851.0, 50632.0, 55630.0, 56893.0, 64137.0, 79932.0, 85409.0, 285973.0 
GO:0030864 CC 1.57e-04 11/1497    58/29107 D07 cortical actin cytoskeleton              87.0, 2319.0, 3927.0, 6710.0, 6711.0, 6712.0, 10211.0, 11151.0, 28988.0, 57731.0, 91663.0 
GO:0016604 CC 1.74e-04 33/1497   321/29107 D02 nuclear body                             118.0, 326.0, 408.0, 1387.0, 1659.0, 1840.0, 3508.0, 3619.0, 6047.0, 6305.0, 6497.0, 6618.0, 6942.0, 8535.0, 9572.0, 9612.0, 11189.0, 22888.0, 29855.0, 50628.0, 54472.0, 57128.0, 57455.0, 63893.0, 63977.0, 64375.0, 80152.0, 83442.0, 83482.0, 84300.0, 84967.0, 140901.0, 345222.0 
GO:0000123 CC 1.99e-04  7/1497    25/29107 D06 histone acetyltransferase complex        1387.0, 7862.0, 11091.0, 23338.0, 27154.0, 84148.0, 84289.0 
GO:0071564 CC 2.09e-04  5/1497    12/29107 D05 npBAF complex                            6597.0, 6598.0, 6601.0, 6602.0, 6604.0 
GO:0005819 CC 2.81e-04 17/1497   127/29107 D05 spindle                                  1639.0, 2068.0, 3619.0, 5347.0, 7283.0, 10296.0, 10300.0, 10726.0, 23170.0, 27175.0, 55201.0, 57805.0, 64210.0, 80097.0, 84440.0, 112755.0, 653784.0 
GO:0005789 CC 2.85e-04 76/1497   973/29107 D04 endoplasmic reticulum membrane           487.0, 1565.0, 1571.0, 2134.0, 2475.0, 2902.0, 2905.0, 2906.0, 3291.0, 5447.0, 5664.0, 5833.0, 6305.0, 6548.0, 6892.0, 7311.0, 8326.0, 8408.0, 8608.0, 8694.0, 8818.0, 9088.0, 9600.0, 9854.0, 9883.0, 9919.0, 10058.0, 10113.0, 10280.0, 10423.0, 10554.0, 10675.0, 10715.0, 10999.0, 11253.0, 11343.0, 23151.0, 23399.0, 23457.0, 23769.0, 25956.0, 26470.0, 26580.0, 27429.0, 51308.0, 53349.0, 54020.0, 54681.0, 54872.0, 54972.0, 55298.0, 55850.0, 56893.0, 56894.0, 56926.0, 63941.0, 65992.0, 79065.0, 79102.0, 79947.0, 80235.0, 83723.0, 84287.0, 84814.0, 84892.0, 91869.0, 92840.0, 118424.0, 124583.0, 128637.0, 138311.0, 162540.0, 254531.0, 255043.0, 375775.0, 100101267.0 
GO:0045202 CC 3.60e-04 38/1497   403/29107 D03 synapse                                  41.0, 43.0, 156.0, 322.0, 396.0, 726.0, 773.0, 782.0, 1137.0, 1826.0, 1917.0, 2767.0, 2817.0, 2902.0, 3061.0, 3362.0, 3749.0, 4130.0, 4524.0, 4842.0, 6002.0, 8497.0, 9762.0, 10235.0, 10675.0, 11255.0, 22859.0, 23098.0, 29993.0, 55201.0, 57053.0, 57555.0, 57596.0, 64130.0, 84557.0, 84902.0, 93145.0, 116225.0 
GO:0071339 CC 4.28e-04  7/1497    28/29107 D07 MLL1 complex                             6874.0, 6878.0, 10856.0, 11091.0, 26168.0, 27043.0, 84148.0 
GO:0043231 CC 4.78e-04 67/1497   846/29107 D04 intracellular membrane-bounded organelle 21.0, 491.0, 1185.0, 1212.0, 1565.0, 1571.0, 2319.0, 2597.0, 2889.0, 2962.0, 3607.0, 3667.0, 3704.0, 4209.0, 4353.0, 5447.0, 5536.0, 5905.0, 6598.0, 6602.0, 7425.0, 7448.0, 8140.0, 8608.0, 8704.0, 9093.0, 9392.0, 9600.0, 9701.0, 9711.0, 9727.0, 9922.0, 10239.0, 10514.0, 10614.0, 10715.0, 10898.0, 11033.0, 11188.0, 23054.0, 23223.0, 23295.0, 23457.0, 23659.0, 25851.0, 26056.0, 26504.0, 51271.0, 54512.0, 55262.0, 55697.0, 56848.0, 57706.0, 79065.0, 79705.0, 80212.0, 80331.0, 81932.0, 84557.0, 84861.0, 93185.0, 93426.0, 112939.0, 171568.0, 222229.0, 283358.0, 374875.0 
GO:0005874 CC 4.88e-04 30/1497   298/29107 D06 microtubule                              547.0, 1639.0, 2801.0, 2931.0, 3619.0, 3835.0, 4130.0, 4137.0, 6904.0, 7283.0, 10300.0, 10381.0, 10382.0, 10726.0, 23046.0, 23098.0, 23623.0, 27175.0, 55083.0, 55201.0, 57576.0, 64837.0, 79187.0, 79969.0, 83658.0, 84557.0, 89796.0, 90990.0, 113220.0, 283638.0 
GO:0005813 CC 6.42e-04 46/1497   528/29107 D03 centrosome                               1639.0, 5347.0, 5566.0, 5664.0, 6497.0, 6904.0, 6919.0, 7016.0, 7283.0, 9001.0, 9024.0, 9727.0, 9820.0, 10300.0, 10844.0, 10856.0, 10868.0, 11190.0, 23108.0, 23281.0, 23299.0, 23352.0, 26005.0, 27175.0, 27183.0, 57662.0, 57787.0, 64771.0, 79140.0, 79187.0, 80097.0, 80212.0, 83658.0, 84221.0, 84440.0, 84446.0, 84861.0, 84902.0, 84934.0, 92558.0, 171568.0, 201163.0, 284001.0, 284403.0, 653784.0, 729440.0 
GO:0030496 CC 6.44e-04 20/1497   171/29107 D02 midbody                                  1731.0, 3619.0, 5347.0, 9600.0, 9727.0, 10300.0, 10726.0, 11336.0, 23170.0, 26073.0, 27183.0, 54784.0, 55226.0, 55262.0, 57026.0, 57787.0, 58525.0, 84440.0, 115098.0, 201163.0 
GO:0098793 CC 6.59e-04 14/1497   101/29107 D02 presynapse                               491.0, 1609.0, 5499.0, 6455.0, 6712.0, 8938.0, 9379.0, 9513.0, 11255.0, 23396.0, 57617.0, 64130.0, 65078.0, 112476.0 
GO:0030673 CC 6.96e-04  5/1497    15/29107 D06 axolemma                                 134.0, 135.0, 3767.0, 4137.0, 6711.0 
GO:0032040 CC 7.08e-04  8/1497    39/29107 D04 small-subunit processome                 9136.0, 9277.0, 10607.0, 22984.0, 65083.0, 79050.0, 92856.0, 345630.0 
GO:0048786 CC 7.08e-04  8/1497    39/29107 D02 presynaptic active zone                  134.0, 135.0, 5864.0, 8497.0, 8541.0, 8927.0, 10211.0, 84446.0 
GO:0008091 CC 7.13e-04  4/1497     9/29107 D02 spectrin                                 6710.0, 6711.0, 6712.0, 57731.0 
GO:0070776 CC 7.13e-04  4/1497     9/29107 D08 MOZ/MORF histone acetyltransferase complex 7862.0, 23774.0, 27154.0, 84289.0 
GO:0098839 CC 8.46e-04  8/1497    40/29107 D06 postsynaptic density membrane            491.0, 2905.0, 2906.0, 10280.0, 27092.0, 59284.0, 64130.0, 112476.0 
GO:0005694 CC 9.09e-04 22/1497   198/29107 D05 chromosome                               2016.0, 5430.0, 7156.0, 7862.0, 8568.0, 9149.0, 9401.0, 10785.0, 10849.0, 23067.0, 23246.0, 23774.0, 25885.0, 26155.0, 79080.0, 79831.0, 83743.0, 84289.0, 93426.0, 116447.0, 200424.0, 387893.0 
GO:0032580 CC 9.36e-04 13/1497    93/29107 D04 Golgi cisterna membrane                  2801.0, 2802.0, 6487.0, 8703.0, 8704.0, 9600.0, 54480.0, 64090.0, 89792.0, 124583.0, 126792.0, 283358.0, 338707.0 
GO:0005769 CC 1.13e-03 27/1497   268/29107 D08 early endosome                           2889.0, 4035.0, 5119.0, 5595.0, 5909.0, 8372.0, 9001.0, 9392.0, 9711.0, 9777.0, 10211.0, 10612.0, 11151.0, 11188.0, 22906.0, 23180.0, 23295.0, 23623.0, 26056.0, 27183.0, 28988.0, 55111.0, 55654.0, 55823.0, 57617.0, 59284.0, 64601.0 
GO:0031932 CC 1.14e-03  4/1497    10/29107 D04 TORC2 complex                            2475.0, 9675.0, 55615.0, 64223.0 
GO:1990316 CC 1.26e-03  3/1497     5/29107 D07 Atg1/ULK1 kinase complex                 8408.0, 83667.0, 140775.0 
GO:0000407 CC 1.39e-03  6/1497    25/29107 D02 phagophore assembly site                 25989.0, 26100.0, 53349.0, 64771.0, 79065.0, 285973.0 
GO:0005515 MF 3.45e-71 973/1497 12418/29107 D02 protein binding                          14.0, 29.0, 41.0, 43.0, 53.0, 71.0, 87.0, 112.0, 118.0, 134.0, 135.0, 152.0, 156.0, 160.0, 161.0, 166.0, 226.0, 230.0, 271.0, 322.0, 326.0, 327.0, 396.0, 408.0, 482.0, 487.0, 491.0, 513.0, 527.0, 547.0, 572.0, 575.0, 605.0, 610.0, 773.0, 782.0, 823.0, 826.0, 842.0, 863.0, 896.0, 984.0, 997.0, 1025.0, 1072.0, 1137.0, 1152.0, 1209.0, 1212.0, 1271.0, 1387.0, 1397.0, 1408.0, 1415.0, 1417.0, 1487.0, 1501.0, 1609.0, 1628.0, 1639.0, 1659.0, 1677.0, 1731.0, 1801.0, 1802.0, 1813.0, 1826.0, 1840.0, 1917.0, 1951.0, 1954.0, 2011.0, 2016.0, 2036.0, 2039.0, 2047.0, 2049.0, 2063.0, 2068.0, 2071.0, 2134.0, 2155.0, 2193.0, 2194.0, 2261.0, 2298.0, 2319.0, 2475.0, 2597.0, 2629.0, 2686.0, 2767.0, 2775.0, 2781.0, 2783.0, 2784.0, 2788.0, 2801.0, 2802.0, 2821.0, 2826.0, 2827.0, 2870.0, 2889.0, 2902.0, 2905.0, 2906.0, 2907.0, 2931.0, 2962.0, 2987.0, 3083.0, 3159.0, 3241.0, 3276.0, 3362.0, 3508.0, 3607.0, 3619.0, 3623.0, 3667.0, 3675.0, 3700.0, 3714.0, 3749.0, 3754.0, 3757.0, 3761.0, 3767.0, 3795.0, 3835.0, 3914.0, 3927.0, 3954.0, 3984.0, 4004.0, 4035.0, 4097.0, 4130.0, 4137.0, 4145.0, 4150.0, 4152.0, 4157.0, 4209.0, 4221.0, 4248.0, 4282.0, 4335.0, 4350.0, 4353.0, 4355.0, 4486.0, 4665.0, 4681.0, 4684.0, 4696.0, 4723.0, 4798.0, 4836.0, 4839.0, 4842.0, 4849.0, 4882.0, 4913.0, 4917.0, 4987.0, 5002.0, 5045.0, 5050.0, 5064.0, 5089.0, 5119.0, 5141.0, 5155.0, 5164.0, 5190.0, 5195.0, 5261.0, 5293.0, 5310.0, 5347.0, 5362.0, 5372.0, 5413.0, 5426.0, 5428.0, 5430.0, 5434.0, 5447.0, 5463.0, 5496.0, 5499.0, 5524.0, 5526.0, 5536.0, 5546.0, 5566.0, 5590.0, 5595.0, 5664.0, 5704.0, 5709.0, 5802.0, 5817.0, 5830.0, 5831.0, 5833.0, 5834.0, 5864.0, 5883.0, 5905.0, 5909.0, 6002.0, 6046.0, 6047.0, 6182.0, 6253.0, 6256.0, 6257.0, 6297.0, 6320.0, 6330.0, 6455.0, 6487.0, 6497.0, 6508.0, 6548.0, 6597.0, 6598.0, 6601.0, 6602.0, 6665.0, 6687.0, 6710.0, 6711.0, 6714.0, 6722.0, 6723.0, 6753.0, 6778.0, 6830.0, 6874.0, 6878.0, 6892.0, 6904.0, 6919.0, 6942.0, 7016.0, 7064.0, 7067.0, 7138.0, 7156.0, 7264.0, 7283.0, 7290.0, 7293.0, 7311.0, 7329.0, 7332.0, 7349.0, 7352.0, 7407.0, 7448.0, 7477.0, 7564.0, 7776.0, 7786.0, 7862.0, 7916.0, 8045.0, 8085.0, 8140.0, 8295.0, 8372.0, 8408.0, 8425.0, 8438.0, 8497.0, 8501.0, 8534.0, 8535.0, 8541.0, 8558.0, 8563.0, 8568.0, 8570.0, 8629.0, 8646.0, 8694.0, 8729.0, 8818.0, 8841.0, 8864.0, 8904.0, 8906.0, 8924.0, 8938.0, 8943.0, 9001.0, 9028.0, 9088.0, 9093.0, 9136.0, 9145.0, 9149.0, 9170.0, 9256.0, 9265.0, 9275.0, 9278.0, 9344.0, 9389.0, 9392.0, 9394.0, 9401.0, 9491.0, 9501.0, 9513.0, 9552.0, 9572.0, 9600.0, 9612.0, 9647.0, 9672.0, 9675.0, 9682.0, 9684.0, 9701.0, 9711.0, 9727.0, 9755.0, 9759.0, 9777.0, 9806.0, 9807.0, 9811.0, 9820.0, 9825.0, 9826.0, 9827.0, 9828.0, 9853.0, 9854.0, 9858.0, 9862.0, 9883.0, 9889.0, 9898.0, 9906.0, 9914.0, 9919.0, 9922.0, 9927.0, 10005.0, 10036.0, 10113.0, 10131.0, 10188.0, 10204.0, 10211.0, 10256.0, 10273.0, 10280.0, 10290.0, 10300.0, 10322.0, 10381.0, 10382.0, 10391.0, 10421.0, 10423.0, 10471.0, 10474.0, 10489.0, 10494.0, 10498.0, 10523.0, 10525.0, 10534.0, 10554.0, 10567.0, 10570.0, 10573.0, 10589.0, 10594.0, 10607.0, 10612.0, 10614.0, 10634.0, 10675.0, 10712.0, 10726.0, 10743.0, 10785.0, 10811.0, 10817.0, 10841.0, 10844.0, 10856.0, 10868.0, 10898.0, 10921.0, 10992.0, 11021.0, 11033.0, 11091.0, 11140.0, 11142.0, 11151.0, 11178.0, 11182.0, 11188.0, 11190.0, 11250.0, 11273.0, 11336.0, 11343.0, 22838.0, 22844.0, 22859.0, 22874.0, 22880.0, 22885.0, 22888.0, 22906.0, 22907.0, 22955.0, 22980.0, 22983.0, 22984.0, 22992.0, 23005.0, 23017.0, 23038.0, 23054.0, 23066.0, 23067.0, 23090.0, 23098.0, 23108.0, 23119.0, 23135.0, 23139.0, 23151.0, 23162.0, 23163.0, 23170.0, 23178.0, 23199.0, 23201.0, 23207.0, 23221.0, 23246.0, 23265.0, 23276.0, 23281.0, 23288.0, 23295.0, 23299.0, 23309.0, 23315.0, 23338.0, 23352.0, 23380.0, 23386.0, 23396.0, 23399.0, 23400.0, 23410.0, 23416.0, 23457.0, 23476.0, 23492.0, 23542.0, 23552.0, 23558.0, 23567.0, 23583.0, 23587.0, 23616.0, 23623.0, 23640.0, 23647.0, 23770.0, 23774.0, 25803.0, 25828.0, 25837.0, 25851.0, 25885.0, 25953.0, 25960.0, 25988.0, 25989.0, 25999.0, 26005.0, 26007.0, 26013.0, 26015.0, 26024.0, 26056.0, 26063.0, 26073.0, 26100.0, 26145.0, 26155.0, 26168.0, 26232.0, 26270.0, 26284.0, 26504.0, 26523.0, 26580.0, 27043.0, 27113.0, 27153.0, 27154.0, 27156.0, 27183.0, 27232.0, 27242.0, 27245.0, 27338.0, 27341.0, 27351.0, 27352.0, 27429.0, 28955.0, 28988.0, 29101.0, 29844.0, 29855.0, 29888.0, 29890.0, 29903.0, 29924.0, 29928.0, 29965.0, 29993.0, 30000.0, 50628.0, 50632.0, 50649.0, 50861.0, 51011.0, 51016.0, 51025.0, 51042.0, 51073.0, 51162.0, 51177.0, 51271.0, 51286.0, 51291.0, 51295.0, 51307.0, 51308.0, 51341.0, 51428.0, 51517.0, 51550.0, 51586.0, 51621.0, 51655.0, 51684.0, 51750.0, 51754.0, 53349.0, 53917.0, 54461.0, 54472.0, 54476.0, 54512.0, 54535.0, 54555.0, 54620.0, 54662.0, 54663.0, 54784.0, 54870.0, 54938.0, 54946.0, 54958.0, 55011.0, 55049.0, 55090.0, 55108.0, 55111.0, 55128.0, 55154.0, 55201.0, 55222.0, 55226.0, 55231.0, 55238.0, 55257.0, 55260.0, 55262.0, 55295.0, 55317.0, 55324.0, 55337.0, 55527.0, 55588.0, 55611.0, 55615.0, 55633.0, 55643.0, 55697.0, 55721.0, 55731.0, 55734.0, 55735.0, 55739.0, 55743.0, 55764.0, 55823.0, 55850.0, 55929.0, 55957.0, 56181.0, 56301.0, 56654.0, 56848.0, 56893.0, 56894.0, 56915.0, 56924.0, 56926.0, 56970.0, 56971.0, 56981.0, 56998.0, 57026.0, 57125.0, 57128.0, 57176.0, 57459.0, 57465.0, 57470.0, 57473.0, 57482.0, 57521.0, 57524.0, 57596.0, 57610.0, 57611.0, 57617.0, 57662.0, 57693.0, 57715.0, 57727.0, 57731.0, 57732.0, 57761.0, 57787.0, 57805.0, 58485.0, 58506.0, 58525.0, 59284.0, 60314.0, 60370.0, 60626.0, 63893.0, 63925.0, 63941.0, 63943.0, 64090.0, 64130.0, 64137.0, 64210.0, 64223.0, 64320.0, 64375.0, 64601.0, 64708.0, 64718.0, 64755.0, 64759.0, 64771.0, 64777.0, 64837.0, 64897.0, 64975.0, 65078.0, 65083.0, 65094.0, 65123.0, 65263.0, 65264.0, 65982.0, 65988.0, 65990.0, 65992.0, 65999.0, 78987.0, 78999.0, 79004.0, 79016.0, 79050.0, 79065.0, 79080.0, 79089.0, 79094.0, 79102.0, 79140.0, 79142.0, 79159.0, 79176.0, 79363.0, 79446.0, 79567.0, 79575.0, 79637.0, 79650.0, 79680.0, 79697.0, 79705.0, 79734.0, 79803.0, 79831.0, 79847.0, 79863.0, 79873.0, 79903.0, 79922.0, 79930.0, 79932.0, 79939.0, 79947.0, 79955.0, 80020.0, 80023.0, 80097.0, 80139.0, 80142.0, 80148.0, 80152.0, 80153.0, 80178.0, 80212.0, 80222.0, 80325.0, 80331.0, 80700.0, 80714.0, 80742.0, 80757.0, 80775.0, 80789.0, 80851.0, 81570.0, 81619.0, 81875.0, 81932.0, 83442.0, 83541.0, 83605.0, 83637.0, 83638.0, 83658.0, 83667.0, 83696.0, 83743.0, 83746.0, 83874.0, 83931.0, 83933.0, 83985.0, 84067.0, 84074.0, 84132.0, 84148.0, 84215.0, 84221.0, 84258.0, 84277.0, 84287.0, 84289.0, 84292.0, 84300.0, 84309.0, 84310.0, 84315.0, 84440.0, 84461.0, 84464.0, 84498.0, 84557.0, 84618.0, 84623.0, 84656.0, 84717.0, 84759.0, 84861.0, 84883.0, 84892.0, 84894.0, 84895.0, 84902.0, 84905.0, 84934.0, 84937.0, 84940.0, 84954.0, 84964.0, 84967.0, 84993.0, 85359.0, 85369.0, 85395.0, 85409.0, 85446.0, 89792.0, 89887.0, 90120.0, 90379.0, 90480.0, 90485.0, 90780.0, 90956.0, 90987.0, 91056.0, 91663.0, 91869.0, 92595.0, 92609.0, 92840.0, 92856.0, 93145.0, 93185.0, 93210.0, 93426.0, 93611.0, 94097.0, 94233.0, 112476.0, 112755.0, 112939.0, 113000.0, 114757.0, 114900.0, 115290.0, 115399.0, 115950.0, 116225.0, 116987.0, 117166.0, 118424.0, 121793.0, 124044.0, 124045.0, 124402.0, 124583.0, 124790.0, 124925.0, 124935.0, 124995.0, 125170.0, 126299.0, 127281.0, 128637.0, 129880.0, 136051.0, 138311.0, 138428.0, 138716.0, 140459.0, 140465.0, 140775.0, 140831.0, 140901.0, 144097.0, 144347.0, 144699.0, 146059.0, 146664.0, 146691.0, 147841.0, 147965.0, 148022.0, 148137.0, 148979.0, 149473.0, 149603.0, 153090.0, 155054.0, 155382.0, 157285.0, 161145.0, 161882.0, 162427.0, 162466.0, 162540.0, 162989.0, 163688.0, 168544.0, 168620.0, 170394.0, 170463.0, 171568.0, 196403.0, 196463.0, 196500.0, 197342.0, 199720.0, 200205.0, 200424.0, 201163.0, 201164.0, 203054.0, 203245.0, 219541.0, 220001.0, 221937.0, 221955.0, 222229.0, 222255.0, 246330.0, 254359.0, 255043.0, 282974.0, 283212.0, 283219.0, 283248.0, 283373.0, 283450.0, 283933.0, 284001.0, 284111.0, 284131.0, 284312.0, 284338.0, 284346.0, 284352.0, 284403.0, 284439.0, 285367.0, 285613.0, 326624.0, 339105.0, 339344.0, 339665.0, 339983.0, 342667.0, 343637.0, 348180.0, 349334.0, 374569.0, 374920.0, 375484.0, 375791.0, 387893.0, 388552.0, 388591.0, 399979.0, 402381.0, 440050.0, 440400.0, 653319.0, 653784.0, 727800.0, 729438.0, 729440.0, 729991.0, 100101267.0, 100132341.0, 100137047.0, 100532736.0, 100533183.0, 101059938.0 
GO:0005524 MF 3.56e-13 141/1497  1458/29107 D08 ATP binding                              16.0, 21.0, 71.0, 109.0, 111.0, 112.0, 156.0, 487.0, 491.0, 513.0, 547.0, 984.0, 997.0, 1025.0, 1152.0, 1185.0, 1609.0, 1659.0, 2011.0, 2047.0, 2049.0, 2068.0, 2071.0, 2193.0, 2261.0, 2475.0, 2870.0, 2931.0, 2987.0, 3508.0, 3706.0, 3767.0, 3795.0, 3835.0, 3984.0, 4141.0, 4145.0, 4294.0, 4486.0, 4597.0, 4882.0, 5026.0, 5164.0, 5190.0, 5198.0, 5261.0, 5293.0, 5347.0, 5524.0, 5536.0, 5566.0, 5590.0, 5595.0, 5704.0, 6597.0, 6687.0, 6714.0, 6833.0, 7016.0, 7084.0, 7329.0, 7332.0, 7407.0, 7786.0, 8224.0, 8408.0, 8438.0, 8558.0, 8566.0, 9024.0, 9088.0, 9093.0, 9149.0, 9344.0, 9401.0, 9578.0, 9807.0, 9914.0, 10057.0, 10058.0, 10131.0, 10188.0, 10290.0, 10494.0, 10525.0, 10856.0, 11044.0, 22880.0, 22907.0, 22983.0, 23046.0, 23139.0, 23170.0, 23178.0, 23396.0, 23400.0, 23457.0, 23552.0, 25989.0, 26007.0, 26038.0, 27183.0, 27338.0, 27433.0, 51428.0, 51750.0, 54555.0, 54938.0, 55083.0, 55226.0, 55229.0, 55324.0, 55739.0, 56848.0, 56924.0, 57176.0, 57410.0, 57576.0, 57761.0, 57787.0, 63893.0, 64137.0, 65264.0, 65268.0, 79039.0, 79705.0, 80222.0, 81570.0, 83694.0, 83931.0, 84446.0, 84630.0, 90956.0, 90990.0, 113220.0, 118424.0, 124454.0, 140901.0, 167359.0, 282974.0, 317781.0 
GO:0046872 MF 2.33e-10 187/1497  2297/29107 D04 metal ion binding                        109.0, 111.0, 112.0, 271.0, 491.0, 773.0, 863.0, 1609.0, 2068.0, 2767.0, 2775.0, 2781.0, 3614.0, 3642.0, 3675.0, 3704.0, 3927.0, 3984.0, 4004.0, 4150.0, 4353.0, 4723.0, 4913.0, 5045.0, 5141.0, 5198.0, 5372.0, 5430.0, 5496.0, 5499.0, 5536.0, 5590.0, 6297.0, 6942.0, 7016.0, 7064.0, 7564.0, 7625.0, 7701.0, 7727.0, 7776.0, 7862.0, 8085.0, 8438.0, 8703.0, 8704.0, 8927.0, 9088.0, 9093.0, 9148.0, 9278.0, 9379.0, 9501.0, 9647.0, 9755.0, 9797.0, 9889.0, 9914.0, 10188.0, 10296.0, 10322.0, 10494.0, 10743.0, 11033.0, 11044.0, 22838.0, 22885.0, 22888.0, 23060.0, 23090.0, 23119.0, 23135.0, 23295.0, 23338.0, 23770.0, 23774.0, 25799.0, 25953.0, 25988.0, 26007.0, 26038.0, 26145.0, 27153.0, 27154.0, 29965.0, 50614.0, 51011.0, 51291.0, 51333.0, 51341.0, 51428.0, 51621.0, 51750.0, 54476.0, 54753.0, 54784.0, 54849.0, 54890.0, 55229.0, 55298.0, 55679.0, 55734.0, 55743.0, 55778.0, 55823.0, 57473.0, 57617.0, 57623.0, 57693.0, 57732.0, 58525.0, 59269.0, 63891.0, 63925.0, 63977.0, 64131.0, 64320.0, 64718.0, 64777.0, 65094.0, 65982.0, 79142.0, 79705.0, 79759.0, 79831.0, 79947.0, 80139.0, 80742.0, 83482.0, 83719.0, 84148.0, 84215.0, 84289.0, 84364.0, 84464.0, 84627.0, 84759.0, 84900.0, 84905.0, 84937.0, 84954.0, 84964.0, 89887.0, 90379.0, 90485.0, 90780.0, 90987.0, 92595.0, 115509.0, 115950.0, 116225.0, 116983.0, 116987.0, 116988.0, 119016.0, 126299.0, 136051.0, 137902.0, 140685.0, 148979.0, 149603.0, 152992.0, 155054.0, 155185.0, 161882.0, 162466.0, 163033.0, 168544.0, 170691.0, 196403.0, 200035.0, 201164.0, 201514.0, 221955.0, 255374.0, 282974.0, 283933.0, 284106.0, 284312.0, 284346.0, 342667.0, 388569.0, 401262.0, 414189.0, 727800.0, 100131017.0, 100137047.0 
GO:0003714 MF 2.63e-08 30/1497   186/29107 D03 transcription corepressor activity       166.0, 863.0, 1387.0, 1487.0, 4294.0, 4665.0, 5195.0, 6597.0, 7290.0, 8535.0, 8841.0, 9612.0, 9759.0, 10514.0, 10589.0, 10856.0, 22980.0, 23309.0, 26145.0, 26155.0, 51684.0, 55929.0, 57727.0, 57761.0, 79039.0, 84215.0, 115950.0, 161882.0, 283248.0, 387893.0 
GO:0048156 MF 1.94e-06 12/1497    45/29107 D04 tau protein binding                      322.0, 1639.0, 2011.0, 2931.0, 4130.0, 5536.0, 9024.0, 9344.0, 10273.0, 57787.0, 84446.0, 84630.0 
GO:0008134 MF 2.30e-06 27/1497   193/29107 D03 transcription factor binding             118.0, 322.0, 408.0, 1387.0, 1487.0, 2962.0, 3159.0, 3508.0, 4665.0, 5089.0, 6047.0, 6597.0, 6604.0, 7067.0, 7329.0, 8841.0, 9759.0, 10514.0, 22984.0, 27043.0, 51085.0, 51684.0, 55588.0, 84148.0, 115950.0, 161882.0, 219541.0 
GO:0003723 MF 3.66e-06 111/1497  1388/29107 D04 RNA binding                              118.0, 226.0, 327.0, 984.0, 1659.0, 2011.0, 2193.0, 2194.0, 2962.0, 3276.0, 3508.0, 3614.0, 4035.0, 4137.0, 4150.0, 4191.0, 4839.0, 5430.0, 5536.0, 5905.0, 6182.0, 6597.0, 6711.0, 6830.0, 6942.0, 7329.0, 7332.0, 7625.0, 7916.0, 8568.0, 8570.0, 8971.0, 9136.0, 9277.0, 9513.0, 9811.0, 9889.0, 9898.0, 10131.0, 10514.0, 10523.0, 10573.0, 10594.0, 10607.0, 10849.0, 10898.0, 10921.0, 10992.0, 11151.0, 11189.0, 11273.0, 22907.0, 22984.0, 23067.0, 23223.0, 23246.0, 23567.0, 26024.0, 26155.0, 26284.0, 26523.0, 26995.0, 27043.0, 27079.0, 27341.0, 27349.0, 29890.0, 51069.0, 51073.0, 51087.0, 51428.0, 54555.0, 54890.0, 54938.0, 55226.0, 55337.0, 56107.0, 56342.0, 56915.0, 57470.0, 57727.0, 57805.0, 58506.0, 60677.0, 63893.0, 64975.0, 65083.0, 79039.0, 79050.0, 79080.0, 79159.0, 79922.0, 80324.0, 80742.0, 81875.0, 83638.0, 83743.0, 84309.0, 84310.0, 92609.0, 113000.0, 114984.0, 115098.0, 124995.0, 138428.0, 138716.0, 163033.0, 200205.0, 285367.0, 317781.0, 345630.0 
GO:0004674 MF 6.66e-06 36/1497   312/29107 D06 protein serine/threonine kinase activity 984.0, 1025.0, 2011.0, 2475.0, 2931.0, 3984.0, 4294.0, 5261.0, 5347.0, 5566.0, 5590.0, 5595.0, 6046.0, 7016.0, 7786.0, 8408.0, 8558.0, 9024.0, 9088.0, 9149.0, 9344.0, 9578.0, 22983.0, 23139.0, 23178.0, 25989.0, 56924.0, 57787.0, 65268.0, 84446.0, 84630.0, 90956.0, 140901.0, 167359.0, 203054.0, 282974.0 
GO:0016887 MF 7.31e-06 32/1497   264/29107 D07 ATP hydrolysis activity                  21.0, 487.0, 491.0, 547.0, 1659.0, 2068.0, 2071.0, 3508.0, 3835.0, 5190.0, 5524.0, 8438.0, 9401.0, 9914.0, 10058.0, 10856.0, 22880.0, 22907.0, 23046.0, 23400.0, 26038.0, 27183.0, 51428.0, 51750.0, 54555.0, 57576.0, 64137.0, 79039.0, 81570.0, 90990.0, 113220.0, 317781.0 
GO:0050321 MF 8.03e-06  8/1497    22/29107 D06 tau-protein kinase activity              2011.0, 2931.0, 5261.0, 9024.0, 9344.0, 57787.0, 84446.0, 84630.0 
GO:0003677 MF 9.35e-06 79/1497   921/29107 D04 DNA binding                              1025.0, 1408.0, 1677.0, 2071.0, 2649.0, 2962.0, 3159.0, 3508.0, 3614.0, 3835.0, 4137.0, 4152.0, 4798.0, 5426.0, 5428.0, 5430.0, 5434.0, 6047.0, 6597.0, 6598.0, 6621.0, 6665.0, 6830.0, 6874.0, 6878.0, 6919.0, 6942.0, 7156.0, 7862.0, 8085.0, 8438.0, 8570.0, 8629.0, 9278.0, 9612.0, 10113.0, 10589.0, 22980.0, 23119.0, 23583.0, 25885.0, 25988.0, 26015.0, 26038.0, 26073.0, 27245.0, 29844.0, 29855.0, 51042.0, 51085.0, 51087.0, 51341.0, 51750.0, 54870.0, 54921.0, 55201.0, 55734.0, 57106.0, 57410.0, 57473.0, 57585.0, 80142.0, 80152.0, 84464.0, 84627.0, 84656.0, 84883.0, 84905.0, 115950.0, 116447.0, 146713.0, 161725.0, 161882.0, 162989.0, 163033.0, 171568.0, 197342.0, 284131.0, 100144748.0 
GO:0106310 MF 1.08e-05 39/1497   359/29107 D06 protein serine kinase activity           984.0, 1025.0, 2011.0, 2475.0, 2931.0, 3984.0, 4294.0, 5347.0, 5566.0, 5590.0, 5595.0, 7016.0, 7786.0, 8408.0, 8558.0, 9024.0, 9088.0, 9149.0, 9344.0, 9578.0, 10188.0, 10290.0, 10494.0, 22983.0, 23139.0, 23178.0, 23552.0, 25989.0, 56924.0, 57787.0, 65268.0, 79705.0, 83694.0, 83931.0, 84446.0, 84630.0, 140901.0, 167359.0, 282974.0 
GO:0031267 MF 1.27e-05 31/1497   259/29107 D05 small GTPase binding                     396.0, 3706.0, 5830.0, 5905.0, 5909.0, 8408.0, 9501.0, 9578.0, 9727.0, 9827.0, 9853.0, 9905.0, 10204.0, 10811.0, 23163.0, 23299.0, 23380.0, 23647.0, 26056.0, 27352.0, 29098.0, 30000.0, 54662.0, 55654.0, 56848.0, 57706.0, 79803.0, 84440.0, 85369.0, 92558.0, 128637.0 
GO:0042393 MF 1.48e-05 23/1497   166/29107 D03 histone binding                          322.0, 326.0, 6601.0, 6830.0, 7290.0, 7862.0, 8085.0, 8193.0, 11091.0, 22955.0, 23038.0, 23774.0, 25988.0, 26013.0, 26155.0, 27154.0, 55011.0, 83743.0, 83746.0, 84148.0, 84656.0, 84954.0, 90780.0 
GO:0003682 MF 1.66e-05 43/1497   418/29107 D02 chromatin binding                        322.0, 326.0, 1025.0, 1387.0, 1487.0, 3159.0, 4152.0, 4221.0, 4335.0, 4353.0, 5089.0, 5426.0, 5428.0, 6046.0, 6602.0, 6604.0, 6665.0, 8535.0, 8841.0, 9612.0, 10036.0, 22880.0, 22907.0, 22955.0, 23054.0, 23309.0, 23476.0, 25885.0, 25988.0, 26013.0, 26155.0, 27043.0, 56917.0, 56981.0, 57585.0, 57727.0, 79831.0, 83743.0, 83746.0, 84289.0, 84656.0, 90780.0, 222229.0 
GO:0008270 MF 1.67e-05 71/1497   814/29107 D06 zinc ion binding                         16.0, 326.0, 1387.0, 1397.0, 1636.0, 1840.0, 2063.0, 2649.0, 3508.0, 4152.0, 4351.0, 4661.0, 5119.0, 5426.0, 6047.0, 6256.0, 6257.0, 6497.0, 6687.0, 6919.0, 7067.0, 7156.0, 8193.0, 8566.0, 8924.0, 9572.0, 9682.0, 9759.0, 10531.0, 10612.0, 10868.0, 10893.0, 10898.0, 11095.0, 22880.0, 22992.0, 23217.0, 23352.0, 23400.0, 23410.0, 23567.0, 23659.0, 24149.0, 25885.0, 26013.0, 51042.0, 51523.0, 53349.0, 54620.0, 54814.0, 55128.0, 56970.0, 57178.0, 57459.0, 57643.0, 64375.0, 79102.0, 80128.0, 83637.0, 83746.0, 83933.0, 85446.0, 90204.0, 92979.0, 124454.0, 140831.0, 161725.0, 200424.0, 388591.0, 440730.0, 100125288.0 
GO:0003712 MF 2.15e-05 19/1497   125/29107 D02 transcription coregulator activity       3159.0, 4665.0, 6598.0, 6602.0, 6604.0, 8193.0, 8295.0, 9862.0, 22992.0, 23476.0, 51586.0, 54620.0, 55090.0, 55588.0, 84148.0, 84717.0, 115950.0, 219541.0, 284358.0 
GO:0008017 MF 2.36e-05 30/1497   255/29107 D05 microtubule binding                      547.0, 1639.0, 2597.0, 2801.0, 3835.0, 4130.0, 4137.0, 5195.0, 5347.0, 5536.0, 10300.0, 10634.0, 10841.0, 11178.0, 22983.0, 23046.0, 23139.0, 23281.0, 25999.0, 51308.0, 55083.0, 55201.0, 57576.0, 57787.0, 79187.0, 84557.0, 90990.0, 113220.0, 147841.0, 729440.0 
GO:0016706 MF 2.74e-05  7/1497    19/29107 D04 2-oxoglutarate-dependent dioxygenase activity 54681.0, 54784.0, 54890.0, 65094.0, 79697.0, 79831.0, 100137047.0 
GO:0003713 MF 6.74e-05 27/1497   231/29107 D03 transcription coactivator activity       322.0, 408.0, 1387.0, 1840.0, 3159.0, 6597.0, 6598.0, 6601.0, 6602.0, 6604.0, 6878.0, 7332.0, 8085.0, 8864.0, 9149.0, 9862.0, 10474.0, 10498.0, 10589.0, 23054.0, 23476.0, 23558.0, 56970.0, 57178.0, 64210.0, 84954.0, 84969.0 
GO:0005096 MF 7.95e-05 29/1497   256/29107 D05 GTPase activator activity                29.0, 396.0, 408.0, 5905.0, 5909.0, 6002.0, 6904.0, 9905.0, 10113.0, 11033.0, 23108.0, 23380.0, 23616.0, 27352.0, 51291.0, 54662.0, 55633.0, 57465.0, 80728.0, 83874.0, 84364.0, 116983.0, 116987.0, 116988.0, 119016.0, 128637.0, 153090.0, 201163.0, 414189.0 
GO:0031625 MF 8.66e-05 32/1497   296/29107 D05 ubiquitin protein ligase binding         71.0, 322.0, 408.0, 527.0, 1152.0, 1840.0, 2821.0, 3757.0, 4157.0, 5002.0, 5430.0, 5566.0, 5905.0, 6497.0, 6714.0, 7311.0, 7332.0, 8924.0, 9682.0, 9820.0, 9927.0, 10188.0, 10273.0, 22888.0, 23640.0, 54472.0, 55611.0, 57761.0, 84557.0, 85409.0, 118424.0, 199720.0 
GO:0005085 MF 9.57e-05 26/1497   223/29107 D06 guanyl-nucleotide exchange factor activity 29.0, 2889.0, 5923.0, 6305.0, 8729.0, 8924.0, 9265.0, 9826.0, 9827.0, 9828.0, 9922.0, 10113.0, 10235.0, 29098.0, 50649.0, 57706.0, 60626.0, 80851.0, 83874.0, 84315.0, 85442.0, 140775.0, 201163.0, 390637.0, 414918.0, 440073.0 
GO:0030374 MF 1.13e-04 11/1497    56/29107 D04 nuclear receptor coactivator activity    87.0, 3159.0, 6047.0, 9862.0, 10474.0, 10498.0, 23054.0, 56970.0, 57178.0, 57805.0, 83637.0 
GO:0019901 MF 1.26e-04 44/1497   469/29107 D05 protein kinase binding                   112.0, 160.0, 161.0, 396.0, 572.0, 842.0, 896.0, 1025.0, 1408.0, 1639.0, 1917.0, 2475.0, 2801.0, 4137.0, 5310.0, 5347.0, 5566.0, 5590.0, 5883.0, 6497.0, 7016.0, 7786.0, 9024.0, 9759.0, 10131.0, 11140.0, 11188.0, 11190.0, 23221.0, 23542.0, 51684.0, 54461.0, 55011.0, 55128.0, 57521.0, 57761.0, 84446.0, 85369.0, 112755.0, 114790.0, 140775.0, 146691.0, 148022.0, 153090.0 
GO:0071889 MF 1.67e-04  8/1497    32/29107 D03 14-3-3 protein binding                   572.0, 5590.0, 55633.0, 57521.0, 79567.0, 84861.0, 153090.0, 221937.0 
GO:0000049 MF 2.86e-04 12/1497    72/29107 D05 tRNA binding                             16.0, 2193.0, 3508.0, 4141.0, 23587.0, 26024.0, 54938.0, 55226.0, 60678.0, 80324.0, 124454.0, 348180.0 
GO:0009982 MF 3.25e-04  5/1497    13/29107 D04 pseudouridine synthase activity          26995.0, 27079.0, 80324.0, 113000.0, 285367.0 
GO:0004984 MF 1.40e-09  0/1497   399/29107 D04 olfactory receptor activity               
GO:1903231 MF 2.84e-04  2/1497   253/29107 D06 mRNA binding involved in posttranscriptional gene silencing 406924.0, 693121.0 
```
