## Supplementary material for "Transcriptional and genetic sex differences for schizophrenia across the dorsolateral prefrontal cortex, hippocampus, and caudate nucleus": Data S4: GO_analysis_module_violet.txt

```
GO:0071880 BP 4.20e-07   4/116    16/29107 D08 adenylate cyclase-activating adrenergic receptor signaling pathway 153.0, 155.0, 1812.0, 1816.0 
GO:0007190 BP 6.93e-06   4/116    31/29107 D04 activation of adenylate cyclase activity 153.0, 155.0, 1812.0, 1816.0 
GO:0004939 MF 1.57e-05   2/116     2/29107 D07 beta-adrenergic receptor activity        153.0, 155.0 
GO:0001588 MF 1.57e-05   2/116     2/29107 D06 dopamine neurotransmitter receptor activity, coupled via Gs 1812.0, 1816.0 
```
