## Supplementary material for "Transcriptional and genetic sex differences for schizophrenia across the dorsolateral prefrontal cortex, hippocampus, and caudate nucleus": Data S4: GO_analysis_module_white.txt

```
GO:0071260 BP 1.85e-06   7/207    81/29107 D05 cellular response to mechanical stimulus 183.0, 355.0, 477.0, 1956.0, 2697.0, 6662.0, 7099.0 
GO:0062023 CC 1.30e-08  16/207   374/29107 D04 collagen-containing extracellular matrix 183.0, 284.0, 1191.0, 1462.0, 2152.0, 3371.0, 3958.0, 5654.0, 6383.0, 6423.0, 6678.0, 8076.0, 9068.0, 25890.0, 79148.0, 284217.0 
GO:0005886 CC 1.97e-08  64/207  4500/29107 D03 plasma membrane                          19.0, 120.0, 187.0, 284.0, 355.0, 361.0, 477.0, 658.0, 952.0, 954.0, 1837.0, 1901.0, 1956.0, 2040.0, 2152.0, 2697.0, 3709.0, 3958.0, 3977.0, 4163.0, 4257.0, 4853.0, 5028.0, 5445.0, 5654.0, 6383.0, 6385.0, 6563.0, 6678.0, 7099.0, 8153.0, 8613.0, 8934.0, 10580.0, 10936.0, 10979.0, 11031.0, 22836.0, 23022.0, 23118.0, 23209.0, 23580.0, 23620.0, 23657.0, 26018.0, 51285.0, 55198.0, 55540.0, 55740.0, 55970.0, 56169.0, 57088.0, 57722.0, 58494.0, 79026.0, 79901.0, 84133.0, 84239.0, 84281.0, 116238.0, 126969.0, 135228.0, 166647.0, 644139.0 
GO:0045121 CC 1.70e-07  12/207   240/29107 D04 membrane raft                            19.0, 284.0, 355.0, 1901.0, 1956.0, 2040.0, 2697.0, 6385.0, 8613.0, 10580.0, 23209.0, 79026.0 
GO:0009986 CC 4.44e-06  16/207   579/29107 D02 cell surface                             355.0, 952.0, 1191.0, 1956.0, 2152.0, 3958.0, 4853.0, 5028.0, 6383.0, 6385.0, 6678.0, 7099.0, 10979.0, 23657.0, 58494.0, 135228.0 
GO:0005829 CC 4.60e-06  65/207  5294/29107 D02 cytosol                                  120.0, 183.0, 216.0, 355.0, 501.0, 583.0, 596.0, 788.0, 1191.0, 1266.0, 1809.0, 2670.0, 3174.0, 3176.0, 4093.0, 4163.0, 5080.0, 5260.0, 5346.0, 5396.0, 5648.0, 5654.0, 6657.0, 7159.0, 8099.0, 8139.0, 8424.0, 8556.0, 8644.0, 8934.0, 9588.0, 10580.0, 10768.0, 10783.0, 10979.0, 10993.0, 11031.0, 22836.0, 22989.0, 23022.0, 23118.0, 23209.0, 23580.0, 23683.0, 25897.0, 26084.0, 26207.0, 26227.0, 27233.0, 27295.0, 29968.0, 51268.0, 55214.0, 55740.0, 56169.0, 57447.0, 57514.0, 79026.0, 80896.0, 81493.0, 85439.0, 114885.0, 135228.0, 146556.0, 220929.0 
GO:0070062 CC 1.29e-05  34/207  2169/29107 D06 extracellular exosome                    183.0, 216.0, 217.0, 284.0, 355.0, 501.0, 952.0, 954.0, 1191.0, 1622.0, 2040.0, 2628.0, 3176.0, 3958.0, 3977.0, 5375.0, 5654.0, 6385.0, 8424.0, 8644.0, 8934.0, 9068.0, 9588.0, 10768.0, 22836.0, 26227.0, 29968.0, 55198.0, 55970.0, 57447.0, 79026.0, 79901.0, 144568.0, 146556.0 
GO:0016323 CC 4.00e-05   9/207   228/29107 D04 basolateral plasma membrane              19.0, 361.0, 952.0, 1956.0, 4547.0, 5028.0, 6563.0, 8613.0, 23209.0 
GO:0005925 CC 4.97e-05  12/207   418/29107 D05 focal adhesion                           1266.0, 1956.0, 2697.0, 3371.0, 6385.0, 10580.0, 10979.0, 23022.0, 55740.0, 57514.0, 79026.0, 85440.0 
GO:0036186 CC 5.03e-05   2/207     2/29107 D08 early phagosome membrane                 11031.0, 55198.0 
GO:0097708 CC 7.44e-05   3/207    12/29107 D05 intracellular vesicle                    19.0, 1956.0, 8934.0 
GO:0005615 CC 1.31e-04  27/207  1700/29107 D02 extracellular space                      183.0, 284.0, 1191.0, 1462.0, 1809.0, 1956.0, 2040.0, 2152.0, 3371.0, 3488.0, 3958.0, 5648.0, 5654.0, 6423.0, 6678.0, 9068.0, 9588.0, 11341.0, 25890.0, 26018.0, 53342.0, 79148.0, 80763.0, 90865.0, 135228.0, 144568.0, 284217.0 
GO:0005856 CC 1.52e-04  11/207   401/29107 D05 cytoskeleton                             120.0, 1191.0, 1266.0, 2040.0, 8139.0, 8153.0, 8934.0, 22836.0, 23580.0, 23657.0, 55740.0 
GO:0001725 CC 1.54e-04   5/207    71/29107 D04 stress fiber                             3983.0, 10580.0, 10979.0, 23022.0, 27295.0 
GO:0005887 CC 2.11e-04  23/207  1403/29107 D04 integral component of plasma membrane    19.0, 187.0, 361.0, 658.0, 1956.0, 2040.0, 2697.0, 3037.0, 3977.0, 4853.0, 5028.0, 5098.0, 6385.0, 6563.0, 7099.0, 8082.0, 8613.0, 10936.0, 23620.0, 55540.0, 56105.0, 58494.0, 84133.0 
GO:0005604 CC 3.58e-04   5/207    85/29107 D05 basement membrane                        954.0, 3371.0, 6678.0, 55214.0, 284217.0 
GO:0005576 CC 4.54e-04  27/207  1854/29107 D02 extracellular region                     183.0, 284.0, 361.0, 1191.0, 1462.0, 3371.0, 3488.0, 3958.0, 4828.0, 4853.0, 5445.0, 5648.0, 5654.0, 6678.0, 8076.0, 9588.0, 25840.0, 25890.0, 25891.0, 55540.0, 55937.0, 80830.0, 90865.0, 135228.0, 284217.0, 387758.0, 729085.0 
GO:0005515 MF 1.68e-08 129/207 12418/29107 D02 protein binding                          19.0, 183.0, 187.0, 216.0, 355.0, 361.0, 477.0, 501.0, 583.0, 596.0, 658.0, 788.0, 954.0, 1191.0, 1462.0, 1809.0, 1837.0, 1901.0, 1956.0, 1979.0, 2018.0, 2040.0, 2152.0, 2628.0, 2670.0, 2697.0, 3037.0, 3371.0, 3400.0, 3488.0, 3958.0, 3977.0, 3983.0, 4093.0, 4163.0, 4257.0, 4493.0, 4547.0, 4828.0, 4853.0, 5028.0, 5080.0, 5346.0, 5375.0, 5396.0, 5436.0, 5509.0, 5648.0, 5654.0, 5992.0, 6383.0, 6385.0, 6657.0, 6662.0, 6678.0, 7099.0, 7159.0, 7374.0, 8099.0, 8139.0, 8153.0, 8424.0, 8556.0, 8613.0, 8736.0, 8879.0, 8934.0, 9413.0, 9588.0, 10580.0, 10768.0, 10783.0, 10979.0, 10993.0, 11031.0, 11341.0, 22836.0, 23022.0, 23118.0, 23209.0, 23328.0, 23580.0, 23657.0, 23683.0, 25840.0, 25897.0, 26018.0, 26207.0, 27295.0, 28959.0, 29968.0, 51268.0, 51285.0, 55198.0, 55349.0, 55365.0, 55540.0, 55553.0, 55740.0, 55970.0, 57088.0, 57447.0, 57834.0, 58494.0, 65983.0, 79026.0, 79148.0, 79365.0, 79901.0, 80763.0, 80830.0, 80896.0, 81493.0, 83648.0, 84133.0, 84281.0, 85439.0, 85440.0, 85463.0, 90865.0, 114885.0, 115123.0, 116238.0, 126969.0, 153328.0, 167410.0, 220929.0, 284217.0, 440097.0 
```
