## Supplementary material for "Transcriptional and genetic sex differences for schizophrenia across the dorsolateral prefrontal cortex, hippocampus, and caudate nucleus": Data S4: GO_analysis_module_yellow.txt

```
GO:0006357 BP 1.28e-28 153/1052  1604/29107 D10 regulation of transcription by RNA polymerase II 902.0, 905.0, 988.0, 1106.0, 1385.0, 1876.0, 2117.0, 3146.0, 3150.0, 3190.0, 3298.0, 4087.0, 4801.0, 5885.0, 5926.0, 5994.0, 6935.0, 7073.0, 7539.0, 7556.0, 7559.0, 7561.0, 7584.0, 7587.0, 7597.0, 7637.0, 7638.0, 7675.0, 7678.0, 7690.0, 7695.0, 7699.0, 7748.0, 7768.0, 7770.0, 7771.0, 7773.0, 8467.0, 8725.0, 9422.0, 9439.0, 9440.0, 9443.0, 9534.0, 9753.0, 9849.0, 9969.0, 10168.0, 10224.0, 10308.0, 10600.0, 10773.0, 10794.0, 11244.0, 22835.0, 23036.0, 23269.0, 29915.0, 49854.0, 51105.0, 51276.0, 51427.0, 51710.0, 51742.0, 54014.0, 54811.0, 55023.0, 55145.0, 55279.0, 55552.0, 55713.0, 55758.0, 55786.0, 55892.0, 55900.0, 57547.0, 57573.0, 57677.0, 57711.0, 57786.0, 59348.0, 64376.0, 64710.0, 79692.0, 79862.0, 79898.0, 79973.0, 80108.0, 80110.0, 80829.0, 80853.0, 83744.0, 84108.0, 84333.0, 84503.0, 84527.0, 84622.0, 84775.0, 84924.0, 90317.0, 90576.0, 90592.0, 90594.0, 91392.0, 91664.0, 92140.0, 94039.0, 115560.0, 126017.0, 126231.0, 133746.0, 146198.0, 147660.0, 147694.0, 147948.0, 148254.0, 148266.0, 148268.0, 152687.0, 153222.0, 162993.0, 163049.0, 163050.0, 163087.0, 168374.0, 169270.0, 170958.0, 199692.0, 220992.0, 221037.0, 254251.0, 284323.0, 284349.0, 284371.0, 284406.0, 284443.0, 285349.0, 286826.0, 339318.0, 339324.0, 340252.0, 342908.0, 342926.0, 360023.0, 374900.0, 388536.0, 388561.0, 440519.0, 653121.0, 100131827.0, 101060200.0, 110116772.0, 110354863.0 
GO:0008380 BP 9.74e-22 40/1052   168/29107 D08 RNA splicing                             3189.0, 4116.0, 4154.0, 5511.0, 6421.0, 6432.0, 6632.0, 8559.0, 8899.0, 9295.0, 9360.0, 9406.0, 9541.0, 9939.0, 9984.0, 9991.0, 10199.0, 10492.0, 11157.0, 11193.0, 11319.0, 22916.0, 23091.0, 23435.0, 25962.0, 27332.0, 51319.0, 51747.0, 55110.0, 55119.0, 55234.0, 55599.0, 58155.0, 58517.0, 64121.0, 140890.0, 151987.0, 154007.0, 284695.0, 285672.0 
GO:0000398 BP 1.82e-20 40/1052   181/29107 D11 mRNA splicing, via spliceosome           988.0, 2483.0, 3189.0, 3190.0, 3192.0, 4116.0, 5356.0, 6432.0, 6629.0, 6632.0, 6635.0, 8899.0, 9716.0, 9879.0, 9939.0, 10236.0, 10283.0, 10492.0, 10772.0, 11157.0, 11193.0, 22916.0, 23398.0, 23517.0, 23658.0, 51319.0, 51340.0, 51503.0, 51639.0, 51691.0, 53938.0, 55110.0, 55234.0, 55599.0, 55660.0, 57703.0, 57721.0, 84991.0, 143884.0, 220988.0 
GO:0006397 BP 4.67e-12 29/1052   172/29107 D08 mRNA processing                          4154.0, 5511.0, 5930.0, 6421.0, 6432.0, 8559.0, 9295.0, 9406.0, 9541.0, 9984.0, 9991.0, 10236.0, 10285.0, 11319.0, 22944.0, 23091.0, 23435.0, 23658.0, 25962.0, 54439.0, 55119.0, 58155.0, 58517.0, 140890.0, 151987.0, 154007.0, 246175.0, 284695.0, 285672.0 
GO:0051301 BP 5.55e-10 39/1052   350/29107 D02 cell division                            382.0, 905.0, 1060.0, 1062.0, 1452.0, 3192.0, 4750.0, 5289.0, 5500.0, 5501.0, 5885.0, 6787.0, 7443.0, 7756.0, 8697.0, 8881.0, 9113.0, 9183.0, 9184.0, 9585.0, 9735.0, 9937.0, 10388.0, 10393.0, 10592.0, 10600.0, 23063.0, 23244.0, 25909.0, 29945.0, 55320.0, 55660.0, 55958.0, 57448.0, 57695.0, 79441.0, 83852.0, 91272.0, 151246.0 
GO:0006355 BP 2.09e-09 47/1052   495/29107 D09 regulation of transcription, DNA-templated 2804.0, 3184.0, 4664.0, 4801.0, 5324.0, 6421.0, 7539.0, 7555.0, 7584.0, 7587.0, 7638.0, 7639.0, 7748.0, 7978.0, 8819.0, 9252.0, 9325.0, 9439.0, 10260.0, 10772.0, 10794.0, 22823.0, 23429.0, 29915.0, 54556.0, 54811.0, 55145.0, 55791.0, 56254.0, 57786.0, 59348.0, 64412.0, 65056.0, 79101.0, 79685.0, 80298.0, 90321.0, 91392.0, 129401.0, 132660.0, 168374.0, 170959.0, 221037.0, 253461.0, 340252.0, 440519.0, 100506243.0 
GO:0007049 BP 3.22e-09 34/1052   296/29107 D02 cell cycle                               382.0, 902.0, 905.0, 1452.0, 3192.0, 4750.0, 5289.0, 5500.0, 5501.0, 5928.0, 6477.0, 7803.0, 9585.0, 9937.0, 9994.0, 10393.0, 10668.0, 25909.0, 29945.0, 55145.0, 55183.0, 55215.0, 55320.0, 55660.0, 55781.0, 55958.0, 57092.0, 57448.0, 79577.0, 115426.0, 132660.0, 134359.0, 168451.0, 286826.0 
GO:0006260 BP 4.86e-08 17/1052    95/29107 D06 DNA replication                          1763.0, 1854.0, 4673.0, 5928.0, 5930.0, 6117.0, 6240.0, 6418.0, 7150.0, 7486.0, 11198.0, 11201.0, 22944.0, 27000.0, 29980.0, 51455.0, 79075.0 
GO:0006974 BP 9.38e-08 28/1052   246/29107 D04 cellular response to DNA damage stimulus 836.0, 1106.0, 1161.0, 5884.0, 5930.0, 6117.0, 6787.0, 7486.0, 9320.0, 10210.0, 10600.0, 10635.0, 10951.0, 22944.0, 23064.0, 23411.0, 23517.0, 54969.0, 55031.0, 55183.0, 55236.0, 55602.0, 58493.0, 79915.0, 165918.0, 253461.0, 257218.0, 259282.0 
GO:0006364 BP 1.91e-07 18/1052   116/29107 D09 rRNA processing                          2483.0, 5393.0, 9045.0, 9188.0, 10199.0, 22894.0, 23160.0, 23517.0, 27340.0, 51010.0, 51096.0, 51119.0, 51575.0, 51602.0, 55035.0, 55299.0, 80135.0, 84128.0 
GO:0006281 BP 4.65e-07 26/1052   235/29107 D07 DNA repair                               988.0, 2967.0, 5884.0, 5984.0, 6117.0, 7398.0, 7486.0, 7507.0, 7516.0, 8930.0, 9320.0, 10635.0, 11198.0, 11201.0, 22944.0, 23244.0, 25842.0, 51111.0, 55183.0, 55215.0, 58493.0, 84268.0, 85015.0, 133746.0, 257218.0, 259282.0 
GO:0045292 BP 6.79e-07  7/1052    16/29107 D12 mRNA cis splicing, via spliceosome       1207.0, 8899.0, 11193.0, 22916.0, 51503.0, 55660.0, 84991.0 
GO:0000122 BP 9.53e-07 62/1052   890/29107 D11 negative regulation of transcription by RNA polymerase II 648.0, 1876.0, 2117.0, 3146.0, 3192.0, 4999.0, 5771.0, 6421.0, 6498.0, 6935.0, 6996.0, 7514.0, 7539.0, 7555.0, 7556.0, 7597.0, 7639.0, 7678.0, 7690.0, 7695.0, 7699.0, 8545.0, 8725.0, 8726.0, 8819.0, 8932.0, 9205.0, 9534.0, 9541.0, 10773.0, 11244.0, 22823.0, 23411.0, 23429.0, 29915.0, 49854.0, 55145.0, 55183.0, 57708.0, 57711.0, 59348.0, 64376.0, 64412.0, 79577.0, 79648.0, 79862.0, 80110.0, 84108.0, 84527.0, 84924.0, 90594.0, 92140.0, 146198.0, 147948.0, 148254.0, 162993.0, 168451.0, 169270.0, 170959.0, 342908.0, 374900.0, 101060200.0 
GO:0006511 BP 5.58e-06 25/1052   252/29107 D08 ubiquitin-dependent protein catabolic process 4287.0, 5930.0, 6477.0, 7324.0, 7328.0, 7398.0, 8697.0, 9101.0, 9320.0, 9354.0, 9736.0, 10210.0, 10600.0, 23358.0, 26263.0, 55031.0, 55236.0, 56254.0, 56929.0, 57448.0, 57695.0, 84196.0, 85015.0, 165918.0, 284996.0 
GO:0072344 BP 6.82e-06  5/1052     9/29107 D08 rescue of stalled ribosome               9147.0, 9325.0, 10973.0, 26046.0, 51250.0 
GO:0006367 BP 8.10e-06  9/1052    39/29107 D09 transcription initiation from RNA polymerase II promoter 902.0, 2958.0, 5433.0, 6873.0, 6882.0, 6884.0, 9439.0, 9440.0, 9443.0 
GO:0030490 BP 1.29e-05  6/1052    16/29107 D10 maturation of SSU-rRNA                   8780.0, 11056.0, 11157.0, 25926.0, 55781.0, 153443.0 
GO:2000234 BP 1.32e-05  5/1052    10/29107 D08 positive regulation of rRNA processing   23160.0, 27292.0, 55127.0, 55781.0, 84128.0 
GO:0000209 BP 1.76e-05 18/1052   158/29107 D10 protein polyubiquitination               329.0, 642.0, 1161.0, 7174.0, 7324.0, 7328.0, 9320.0, 9354.0, 10210.0, 11059.0, 26263.0, 26272.0, 51465.0, 56254.0, 80351.0, 90025.0, 92912.0, 257218.0 
GO:0043484 BP 1.89e-05  9/1052    43/29107 D07 regulation of RNA splicing               3189.0, 4154.0, 9991.0, 10137.0, 57396.0, 58155.0, 64863.0, 284695.0, 389677.0 
GO:0016579 BP 2.05e-05 14/1052   103/29107 D09 protein deubiquitination                 4287.0, 7398.0, 8665.0, 9101.0, 9736.0, 10600.0, 23358.0, 51633.0, 54726.0, 55031.0, 55432.0, 57695.0, 84196.0, 85015.0 
GO:0006325 BP 2.15e-05 15/1052   117/29107 D04 chromatin organization                   1106.0, 3150.0, 3192.0, 6996.0, 9849.0, 22823.0, 23411.0, 27000.0, 51460.0, 51742.0, 54665.0, 57050.0, 64710.0, 64863.0, 80205.0 
GO:0075522 BP 2.35e-05  5/1052    11/29107 D02 IRES-dependent viral translational initiation 5094.0, 6741.0, 7812.0, 8661.0, 8665.0 
GO:1990116 BP 2.40e-05  4/1052     6/29107 D10 ribosome-associated ubiquitin-dependent protein catabolic process 9147.0, 9325.0, 10973.0, 26046.0 
GO:1990830 BP 3.34e-05 13/1052    94/29107 D06 cellular response to leukemia inhibitory factor 1385.0, 3192.0, 4691.0, 4801.0, 6432.0, 7037.0, 8467.0, 11235.0, 22823.0, 23411.0, 55183.0, 55892.0, 129401.0 
GO:1904380 BP 3.91e-05  5/1052    12/29107 D10 endoplasmic reticulum mannose trimming   7844.0, 10206.0, 11236.0, 55757.0, 56886.0 
GO:0006284 BP 4.80e-05  7/1052    28/29107 D08 base-excision repair                     1763.0, 3146.0, 6117.0, 6996.0, 7486.0, 7507.0, 55031.0 
GO:0017196 BP 5.44e-05  4/1052     7/29107 D10 N-terminal peptidyl-methionine acetylation 60560.0, 79612.0, 80018.0, 80155.0 
GO:0006376 BP 5.51e-05  6/1052    20/29107 D08 mRNA splice site selection               10772.0, 22889.0, 23064.0, 51631.0, 51747.0, 494115.0 
GO:0006275 BP 7.48e-05  6/1052    21/29107 D07 regulation of DNA replication            5930.0, 57695.0, 64710.0, 79075.0, 114799.0, 253461.0 
GO:0016567 BP 8.21e-05 35/1052   471/29107 D09 protein ubiquitination                   998.0, 5930.0, 6477.0, 7324.0, 7844.0, 8697.0, 8805.0, 8881.0, 9443.0, 10206.0, 10513.0, 11059.0, 11236.0, 23304.0, 23411.0, 25879.0, 26224.0, 26234.0, 26272.0, 51444.0, 54800.0, 54876.0, 55236.0, 55632.0, 55958.0, 56929.0, 57092.0, 57448.0, 81790.0, 115426.0, 140460.0, 165918.0, 257218.0, 284996.0, 339745.0 
GO:0032508 BP 1.39e-04 10/1052    67/29107 D08 DNA duplex unwinding                     1106.0, 1763.0, 5984.0, 7486.0, 10973.0, 23064.0, 56916.0, 79075.0, 80205.0, 170506.0 
GO:0007186 BP 1.13e-07  7/1052   880/29107 D05 G protein-coupled receptor signaling pathway 3717.0, 10818.0, 50838.0, 50840.0, 59345.0, 83941.0, 202018.0 
GO:0050911 BP 5.70e-07  0/1052   401/29107 D05 detection of chemical stimulus involved in sensory perception of smell  
GO:0035195 BP 3.14e-06  3/1052   557/29107 D10 gene silencing by miRNA                  406962.0, 693138.0, 693158.0 
GO:0005634 CC 4.64e-93 478/1052  5371/29107 D05 nucleus                                  102.0, 178.0, 329.0, 642.0, 648.0, 665.0, 836.0, 902.0, 905.0, 988.0, 1062.0, 1106.0, 1161.0, 1207.0, 1385.0, 1452.0, 1763.0, 1827.0, 1854.0, 1876.0, 2073.0, 2117.0, 2218.0, 2241.0, 2967.0, 2969.0, 3146.0, 3150.0, 3182.0, 3184.0, 3189.0, 3190.0, 3192.0, 3298.0, 3717.0, 4087.0, 4116.0, 4154.0, 4287.0, 4664.0, 4666.0, 4673.0, 4691.0, 4750.0, 4801.0, 4863.0, 4999.0, 5094.0, 5356.0, 5378.0, 5393.0, 5433.0, 5500.0, 5501.0, 5511.0, 5565.0, 5683.0, 5689.0, 5747.0, 5782.0, 5884.0, 5926.0, 5928.0, 5930.0, 5980.0, 5984.0, 5994.0, 6117.0, 6146.0, 6198.0, 6418.0, 6421.0, 6432.0, 6477.0, 6498.0, 6629.0, 6632.0, 6635.0, 6683.0, 6729.0, 6741.0, 6742.0, 6789.0, 6885.0, 6935.0, 6996.0, 7019.0, 7073.0, 7112.0, 7150.0, 7155.0, 7247.0, 7257.0, 7270.0, 7324.0, 7328.0, 7398.0, 7443.0, 7486.0, 7507.0, 7514.0, 7518.0, 7539.0, 7555.0, 7556.0, 7559.0, 7561.0, 7584.0, 7587.0, 7637.0, 7638.0, 7639.0, 7675.0, 7678.0, 7695.0, 7699.0, 7748.0, 7756.0, 7768.0, 7770.0, 7771.0, 7773.0, 7803.0, 8087.0, 8089.0, 8148.0, 8161.0, 8446.0, 8467.0, 8545.0, 8548.0, 8559.0, 8621.0, 8690.0, 8725.0, 8726.0, 8805.0, 8899.0, 8930.0, 8932.0, 9014.0, 9101.0, 9113.0, 9147.0, 9183.0, 9204.0, 9205.0, 9252.0, 9295.0, 9320.0, 9325.0, 9354.0, 9360.0, 9422.0, 9440.0, 9465.0, 9525.0, 9534.0, 9541.0, 9585.0, 9652.0, 9702.0, 9716.0, 9735.0, 9736.0, 9753.0, 9774.0, 9801.0, 9849.0, 9879.0, 9939.0, 9969.0, 9984.0, 9991.0, 9994.0, 10092.0, 10153.0, 10168.0, 10190.0, 10209.0, 10210.0, 10224.0, 10236.0, 10260.0, 10285.0, 10308.0, 10388.0, 10492.0, 10513.0, 10592.0, 10600.0, 10635.0, 10728.0, 10772.0, 10773.0, 10794.0, 10951.0, 10973.0, 11059.0, 11101.0, 11157.0, 11162.0, 11179.0, 11193.0, 11244.0, 11266.0, 11319.0, 22822.0, 22823.0, 22828.0, 22835.0, 22847.0, 22889.0, 22916.0, 22944.0, 23036.0, 23063.0, 23064.0, 23244.0, 23304.0, 23350.0, 23358.0, 23411.0, 23412.0, 23429.0, 23435.0, 23469.0, 23512.0, 23517.0, 23560.0, 23658.0, 25842.0, 25871.0, 25896.0, 25909.0, 25934.0, 25950.0, 26019.0, 26036.0, 26054.0, 26224.0, 27000.0, 27332.0, 29127.0, 29843.0, 29915.0, 29945.0, 29980.0, 49854.0, 51002.0, 51010.0, 51068.0, 51076.0, 51086.0, 51096.0, 51097.0, 51111.0, 51119.0, 51164.0, 51276.0, 51290.0, 51319.0, 51340.0, 51371.0, 51379.0, 51427.0, 51444.0, 51460.0, 51465.0, 51503.0, 51569.0, 51639.0, 51691.0, 51710.0, 51720.0, 51727.0, 51742.0, 51747.0, 51773.0, 54014.0, 54165.0, 54439.0, 54464.0, 54619.0, 54665.0, 54680.0, 54726.0, 54811.0, 54823.0, 54851.0, 54969.0, 55023.0, 55031.0, 55100.0, 55110.0, 55145.0, 55183.0, 55196.0, 55219.0, 55234.0, 55236.0, 55279.0, 55319.0, 55339.0, 55486.0, 55520.0, 55552.0, 55599.0, 55632.0, 55713.0, 55727.0, 55781.0, 55786.0, 55900.0, 56254.0, 56916.0, 57002.0, 57050.0, 57092.0, 57396.0, 57448.0, 57508.0, 57547.0, 57573.0, 57590.0, 57677.0, 57695.0, 57703.0, 57708.0, 57711.0, 57721.0, 57763.0, 57786.0, 58155.0, 58493.0, 59348.0, 64121.0, 64376.0, 64710.0, 64844.0, 64863.0, 65056.0, 79075.0, 79577.0, 79612.0, 79682.0, 79745.0, 79768.0, 79780.0, 79862.0, 79898.0, 79915.0, 79973.0, 80108.0, 80110.0, 80155.0, 80184.0, 80315.0, 80351.0, 80829.0, 80853.0, 81545.0, 81602.0, 81611.0, 81627.0, 83448.0, 83591.0, 83744.0, 83852.0, 84108.0, 84162.0, 84196.0, 84265.0, 84268.0, 84333.0, 84437.0, 84503.0, 84527.0, 84622.0, 84661.0, 84775.0, 84924.0, 84946.0, 85015.0, 85313.0, 90025.0, 90317.0, 90321.0, 90576.0, 90592.0, 90594.0, 91392.0, 91664.0, 92140.0, 92912.0, 94039.0, 94239.0, 96764.0, 113174.0, 114803.0, 115426.0, 115560.0, 118924.0, 126017.0, 126231.0, 129831.0, 132660.0, 133746.0, 135114.0, 146198.0, 147660.0, 147694.0, 147948.0, 148254.0, 148266.0, 148268.0, 148418.0, 150962.0, 151987.0, 152098.0, 152687.0, 153222.0, 153443.0, 162993.0, 163049.0, 163050.0, 163115.0, 165918.0, 168374.0, 168451.0, 168850.0, 169270.0, 170506.0, 170958.0, 170959.0, 196441.0, 199692.0, 203228.0, 220988.0, 220992.0, 221302.0, 222194.0, 246175.0, 253430.0, 253461.0, 254048.0, 254251.0, 256006.0, 284323.0, 284349.0, 284371.0, 284406.0, 284443.0, 284695.0, 285237.0, 285349.0, 285381.0, 285605.0, 339318.0, 339324.0, 339745.0, 340252.0, 342538.0, 342908.0, 342926.0, 360023.0, 374900.0, 375748.0, 376940.0, 387357.0, 388536.0, 388561.0, 440519.0, 653121.0, 100131827.0, 101060200.0, 110116772.0, 110354863.0 
GO:0005654 CC 7.33e-83 378/1052  3805/29107 D02 nucleoplasm                              648.0, 836.0, 902.0, 905.0, 988.0, 1060.0, 1062.0, 1147.0, 1161.0, 1207.0, 1385.0, 1525.0, 1763.0, 1854.0, 1876.0, 2073.0, 2117.0, 2958.0, 2967.0, 2969.0, 3146.0, 3150.0, 3182.0, 3184.0, 3189.0, 3190.0, 3192.0, 3298.0, 3717.0, 4087.0, 4116.0, 4154.0, 4287.0, 4664.0, 4691.0, 4750.0, 4801.0, 4863.0, 4927.0, 4999.0, 5094.0, 5324.0, 5356.0, 5393.0, 5433.0, 5500.0, 5511.0, 5520.0, 5565.0, 5683.0, 5689.0, 5771.0, 5782.0, 5868.0, 5884.0, 5885.0, 5903.0, 5926.0, 5928.0, 5980.0, 5984.0, 6117.0, 6160.0, 6198.0, 6227.0, 6235.0, 6418.0, 6421.0, 6432.0, 6498.0, 6629.0, 6632.0, 6635.0, 6683.0, 6789.0, 6873.0, 6882.0, 6884.0, 6935.0, 6996.0, 7073.0, 7150.0, 7155.0, 7174.0, 7247.0, 7257.0, 7270.0, 7324.0, 7398.0, 7443.0, 7486.0, 7507.0, 7514.0, 7516.0, 7518.0, 7559.0, 7597.0, 7639.0, 7690.0, 7756.0, 8089.0, 8148.0, 8161.0, 8446.0, 8467.0, 8504.0, 8545.0, 8548.0, 8575.0, 8621.0, 8661.0, 8697.0, 8725.0, 8726.0, 8805.0, 8819.0, 8881.0, 8930.0, 8932.0, 9014.0, 9015.0, 9184.0, 9188.0, 9252.0, 9295.0, 9320.0, 9325.0, 9330.0, 9360.0, 9406.0, 9439.0, 9440.0, 9443.0, 9585.0, 9648.0, 9652.0, 9716.0, 9774.0, 9879.0, 9933.0, 9937.0, 9939.0, 9969.0, 9984.0, 9994.0, 10137.0, 10199.0, 10210.0, 10236.0, 10283.0, 10285.0, 10393.0, 10466.0, 10492.0, 10513.0, 10592.0, 10600.0, 10635.0, 10668.0, 10714.0, 10728.0, 10746.0, 10772.0, 10773.0, 10845.0, 10951.0, 10973.0, 11056.0, 11080.0, 11157.0, 11193.0, 11198.0, 11201.0, 11244.0, 11266.0, 11319.0, 22822.0, 22823.0, 22828.0, 22889.0, 22894.0, 22916.0, 22936.0, 22944.0, 23029.0, 23063.0, 23064.0, 23091.0, 23160.0, 23243.0, 23244.0, 23253.0, 23269.0, 23272.0, 23350.0, 23358.0, 23398.0, 23411.0, 23429.0, 23435.0, 23512.0, 23515.0, 23517.0, 23560.0, 23658.0, 25842.0, 25879.0, 25896.0, 25909.0, 25926.0, 25962.0, 25983.0, 25998.0, 26009.0, 26043.0, 26054.0, 26589.0, 27000.0, 27125.0, 27292.0, 27332.0, 27340.0, 29080.0, 29110.0, 29126.0, 29127.0, 29843.0, 29915.0, 29945.0, 30836.0, 49854.0, 49855.0, 51010.0, 51068.0, 51076.0, 51096.0, 51111.0, 51119.0, 51340.0, 51388.0, 51397.0, 51455.0, 51460.0, 51496.0, 51503.0, 51562.0, 51575.0, 51602.0, 51639.0, 51691.0, 51692.0, 51720.0, 51727.0, 51742.0, 51747.0, 51773.0, 54014.0, 54165.0, 54433.0, 54556.0, 54629.0, 54876.0, 54906.0, 55012.0, 55031.0, 55082.0, 55110.0, 55127.0, 55145.0, 55183.0, 55215.0, 55297.0, 55319.0, 55320.0, 55339.0, 55520.0, 55599.0, 55602.0, 55623.0, 55656.0, 55660.0, 55671.0, 55758.0, 55781.0, 55791.0, 55813.0, 55892.0, 56254.0, 56916.0, 56929.0, 57050.0, 57092.0, 57508.0, 57669.0, 57695.0, 57703.0, 57708.0, 57721.0, 57786.0, 58493.0, 59348.0, 60560.0, 64121.0, 64412.0, 64710.0, 79075.0, 79101.0, 79441.0, 79577.0, 79621.0, 79648.0, 79682.0, 79685.0, 79692.0, 79728.0, 79768.0, 80205.0, 80829.0, 80853.0, 83852.0, 83940.0, 84060.0, 84108.0, 84128.0, 84196.0, 84240.0, 84265.0, 84268.0, 84333.0, 84365.0, 84622.0, 84661.0, 84725.0, 84946.0, 84991.0, 85015.0, 85313.0, 91687.0, 93621.0, 96764.0, 113174.0, 114799.0, 114803.0, 115426.0, 129401.0, 129831.0, 132660.0, 133746.0, 134359.0, 137492.0, 140890.0, 151246.0, 151987.0, 153222.0, 154007.0, 163087.0, 165918.0, 168451.0, 170506.0, 199870.0, 220988.0, 221037.0, 221830.0, 253430.0, 253461.0, 254048.0, 257218.0, 259282.0, 284695.0, 284697.0, 285381.0, 285636.0, 286826.0, 339324.0, 339487.0, 389677.0, 401466.0, 100507607.0 
GO:0005829 CC 3.01e-27 334/1052  5294/29107 D02 cytosol                                  159.0, 178.0, 317.0, 329.0, 382.0, 642.0, 648.0, 665.0, 829.0, 836.0, 905.0, 998.0, 1060.0, 1062.0, 1147.0, 1207.0, 1452.0, 2058.0, 2098.0, 2241.0, 2585.0, 2665.0, 2804.0, 2935.0, 3184.0, 3434.0, 3717.0, 4087.0, 4140.0, 4154.0, 4287.0, 4750.0, 4893.0, 4927.0, 5094.0, 5108.0, 5189.0, 5289.0, 5324.0, 5393.0, 5433.0, 5500.0, 5501.0, 5520.0, 5565.0, 5683.0, 5689.0, 5747.0, 5771.0, 5782.0, 5868.0, 5885.0, 5903.0, 5906.0, 5926.0, 5928.0, 5930.0, 6120.0, 6146.0, 6160.0, 6198.0, 6227.0, 6235.0, 6240.0, 6418.0, 6421.0, 6477.0, 6632.0, 6635.0, 6683.0, 6726.0, 6729.0, 6731.0, 6787.0, 6789.0, 6868.0, 6885.0, 6902.0, 6935.0, 7019.0, 7155.0, 7174.0, 7247.0, 7257.0, 7270.0, 7324.0, 7328.0, 7398.0, 7443.0, 7514.0, 7518.0, 7555.0, 7750.0, 7812.0, 8087.0, 8411.0, 8439.0, 8443.0, 8467.0, 8476.0, 8504.0, 8540.0, 8575.0, 8621.0, 8661.0, 8665.0, 8667.0, 8669.0, 8675.0, 8697.0, 8725.0, 8726.0, 8780.0, 8805.0, 8881.0, 8883.0, 8887.0, 8894.0, 8932.0, 9045.0, 9101.0, 9113.0, 9183.0, 9184.0, 9188.0, 9320.0, 9325.0, 9360.0, 9451.0, 9465.0, 9525.0, 9585.0, 9648.0, 9652.0, 9669.0, 9702.0, 9735.0, 9736.0, 9748.0, 9859.0, 9939.0, 9943.0, 9946.0, 10015.0, 10092.0, 10142.0, 10190.0, 10196.0, 10260.0, 10380.0, 10393.0, 10466.0, 10478.0, 10592.0, 10605.0, 10640.0, 10728.0, 10746.0, 10772.0, 10818.0, 10845.0, 10890.0, 10973.0, 10988.0, 11059.0, 11080.0, 11157.0, 11196.0, 11235.0, 11266.0, 11319.0, 11345.0, 22822.0, 22862.0, 22894.0, 22916.0, 23011.0, 23012.0, 23063.0, 23243.0, 23244.0, 23253.0, 23304.0, 23317.0, 23318.0, 23358.0, 23411.0, 23560.0, 23658.0, 24138.0, 25879.0, 25909.0, 25934.0, 25962.0, 25978.0, 26019.0, 26043.0, 26046.0, 26054.0, 26130.0, 26224.0, 26234.0, 26263.0, 26272.0, 27000.0, 27010.0, 27068.0, 27230.0, 27292.0, 27342.0, 29110.0, 29127.0, 29915.0, 29945.0, 30849.0, 49854.0, 49855.0, 51001.0, 51002.0, 51010.0, 51076.0, 51088.0, 51119.0, 51164.0, 51170.0, 51251.0, 51371.0, 51379.0, 51388.0, 51520.0, 51562.0, 51602.0, 51715.0, 51727.0, 51742.0, 54014.0, 54165.0, 54464.0, 54629.0, 54677.0, 54726.0, 54832.0, 54851.0, 54906.0, 55012.0, 55014.0, 55031.0, 55082.0, 55156.0, 55172.0, 55215.0, 55236.0, 55297.0, 55432.0, 55520.0, 55632.0, 55671.0, 55728.0, 55746.0, 55758.0, 55763.0, 55773.0, 55781.0, 55958.0, 56261.0, 56922.0, 56929.0, 56985.0, 57498.0, 57590.0, 57669.0, 57695.0, 57703.0, 57763.0, 59345.0, 60560.0, 64121.0, 64844.0, 64863.0, 65056.0, 79101.0, 79441.0, 79577.0, 79612.0, 79682.0, 79692.0, 80018.0, 80143.0, 80155.0, 80184.0, 80205.0, 80321.0, 80351.0, 81545.0, 83548.0, 83852.0, 84131.0, 84186.0, 84196.0, 84265.0, 84376.0, 84725.0, 84910.0, 84946.0, 85313.0, 90025.0, 91687.0, 92912.0, 96764.0, 114294.0, 129401.0, 132320.0, 134218.0, 134359.0, 134492.0, 137492.0, 140460.0, 140838.0, 142891.0, 151246.0, 154007.0, 165918.0, 170506.0, 200576.0, 201627.0, 203228.0, 221143.0, 246175.0, 285331.0, 285381.0, 285636.0, 339324.0, 340351.0, 401466.0 
GO:0005730 CC 4.55e-23 117/1052  1187/29107 D05 nucleolus                                2483.0, 3717.0, 4287.0, 4691.0, 5393.0, 5500.0, 5501.0, 5884.0, 5930.0, 5980.0, 6160.0, 6884.0, 6902.0, 7150.0, 7155.0, 7270.0, 7443.0, 7486.0, 7514.0, 7756.0, 8087.0, 8161.0, 8540.0, 8661.0, 8886.0, 9014.0, 9188.0, 9330.0, 9585.0, 9933.0, 10199.0, 10240.0, 10412.0, 10592.0, 11056.0, 11157.0, 22822.0, 23029.0, 23064.0, 23160.0, 23318.0, 23411.0, 23512.0, 23517.0, 23560.0, 25871.0, 25879.0, 25926.0, 25983.0, 26009.0, 26775.0, 27000.0, 27292.0, 27340.0, 27342.0, 30836.0, 51010.0, 51068.0, 51076.0, 51096.0, 51119.0, 51290.0, 51388.0, 51406.0, 51562.0, 51575.0, 51602.0, 51727.0, 54014.0, 55035.0, 55127.0, 55299.0, 55319.0, 55602.0, 55632.0, 55813.0, 56254.0, 57050.0, 64412.0, 64710.0, 64965.0, 79009.0, 79101.0, 79685.0, 79768.0, 79954.0, 80135.0, 80829.0, 80853.0, 83591.0, 84128.0, 84186.0, 84240.0, 84294.0, 84365.0, 96764.0, 114803.0, 115560.0, 134218.0, 401466.0, 619383.0, 654319.0, 677770.0, 677774.0, 677793.0, 677797.0, 677820.0, 677827.0, 677832.0, 677833.0, 677846.0, 692086.0, 692225.0, 100158262.0, 100302743.0, 109616967.0, 109616976.0 
GO:0016607 CC 1.38e-17 56/1052   411/29107 D03 nuclear speck                            665.0, 988.0, 1452.0, 3192.0, 4116.0, 5324.0, 5356.0, 5433.0, 5501.0, 5511.0, 5930.0, 5994.0, 6421.0, 6432.0, 6629.0, 6729.0, 7486.0, 8446.0, 8559.0, 8621.0, 8899.0, 8930.0, 9295.0, 9320.0, 9360.0, 9541.0, 9774.0, 9879.0, 9939.0, 9984.0, 10210.0, 10285.0, 10772.0, 10973.0, 11193.0, 11201.0, 23091.0, 23435.0, 23517.0, 25962.0, 27332.0, 49855.0, 51319.0, 51340.0, 51371.0, 51503.0, 51631.0, 51747.0, 54439.0, 55234.0, 55660.0, 55671.0, 57703.0, 58517.0, 140890.0, 170506.0 
GO:0005737 CC 1.07e-16 274/1052  4713/29107 D02 cytoplasm                                102.0, 159.0, 178.0, 329.0, 382.0, 642.0, 836.0, 988.0, 998.0, 1147.0, 1452.0, 1525.0, 1763.0, 1827.0, 2058.0, 2241.0, 2665.0, 2969.0, 3150.0, 3182.0, 3190.0, 3298.0, 3434.0, 3717.0, 4087.0, 4116.0, 4140.0, 4154.0, 4287.0, 4666.0, 4673.0, 4750.0, 4863.0, 5094.0, 5108.0, 5189.0, 5289.0, 5393.0, 5500.0, 5501.0, 5511.0, 5565.0, 5636.0, 5747.0, 5782.0, 5868.0, 5903.0, 5906.0, 6146.0, 6198.0, 6418.0, 6432.0, 6443.0, 6477.0, 6683.0, 6729.0, 6741.0, 6787.0, 6789.0, 6868.0, 6902.0, 7073.0, 7174.0, 7247.0, 7257.0, 7443.0, 7486.0, 7507.0, 7514.0, 7516.0, 7555.0, 7756.0, 7803.0, 8087.0, 8148.0, 8411.0, 8439.0, 8476.0, 8548.0, 8575.0, 8661.0, 8675.0, 8697.0, 8723.0, 8725.0, 8881.0, 8883.0, 8894.0, 9101.0, 9252.0, 9325.0, 9354.0, 9360.0, 9364.0, 9419.0, 9451.0, 9525.0, 9541.0, 9585.0, 9637.0, 9652.0, 9669.0, 9735.0, 9748.0, 9774.0, 9786.0, 9939.0, 9984.0, 9994.0, 10092.0, 10190.0, 10196.0, 10206.0, 10209.0, 10285.0, 10513.0, 10592.0, 10600.0, 10605.0, 10640.0, 10714.0, 10772.0, 10818.0, 10988.0, 11059.0, 11101.0, 11157.0, 11162.0, 11196.0, 11235.0, 11266.0, 11319.0, 11345.0, 22823.0, 22828.0, 22889.0, 22916.0, 22944.0, 23012.0, 23063.0, 23064.0, 23304.0, 23318.0, 23411.0, 23424.0, 23429.0, 23560.0, 23658.0, 25896.0, 25950.0, 25978.0, 25998.0, 26019.0, 26054.0, 26225.0, 26272.0, 27000.0, 27332.0, 27340.0, 29110.0, 29843.0, 29915.0, 50618.0, 51002.0, 51010.0, 51015.0, 51068.0, 51076.0, 51086.0, 51088.0, 51119.0, 51164.0, 51170.0, 51175.0, 51251.0, 51290.0, 51319.0, 51371.0, 51379.0, 51397.0, 51430.0, 51520.0, 51569.0, 51715.0, 51727.0, 54165.0, 54439.0, 54619.0, 54800.0, 54808.0, 54832.0, 55031.0, 55172.0, 55183.0, 55215.0, 55234.0, 55236.0, 55251.0, 55432.0, 55763.0, 55781.0, 55786.0, 56164.0, 57002.0, 57508.0, 57708.0, 58517.0, 59345.0, 60487.0, 60560.0, 64121.0, 64412.0, 64710.0, 64786.0, 64853.0, 79612.0, 79648.0, 79745.0, 79768.0, 80018.0, 80155.0, 80184.0, 80315.0, 80351.0, 80817.0, 81545.0, 81573.0, 81579.0, 81602.0, 84268.0, 84365.0, 84376.0, 85015.0, 90806.0, 91272.0, 92140.0, 96764.0, 114803.0, 115294.0, 125228.0, 127253.0, 129450.0, 129831.0, 133746.0, 134218.0, 134492.0, 135114.0, 145508.0, 147660.0, 150472.0, 150962.0, 151987.0, 153241.0, 163087.0, 170506.0, 201627.0, 203228.0, 220988.0, 221079.0, 221302.0, 221322.0, 222658.0, 246175.0, 253430.0, 284996.0, 285381.0, 285605.0, 285753.0, 339745.0, 342538.0, 375748.0, 387119.0, 387357.0, 494513.0 
GO:0071013 CC 2.09e-15 24/1052    85/29107 D04 catalytic step 2 spliceosome             988.0, 2483.0, 3190.0, 3192.0, 4116.0, 5356.0, 6629.0, 6632.0, 6635.0, 8899.0, 9716.0, 9939.0, 10236.0, 10283.0, 10492.0, 23398.0, 23517.0, 51340.0, 51503.0, 51639.0, 53938.0, 55110.0, 57703.0, 220988.0 
GO:0005813 CC 2.50e-11 53/1052   528/29107 D03 centrosome                               998.0, 1452.0, 3192.0, 4750.0, 4999.0, 5108.0, 5324.0, 5930.0, 6683.0, 7486.0, 7516.0, 7559.0, 8881.0, 9325.0, 9525.0, 9541.0, 9585.0, 9702.0, 9786.0, 9859.0, 10142.0, 10190.0, 22852.0, 23063.0, 25879.0, 28981.0, 50618.0, 51164.0, 51668.0, 51715.0, 54619.0, 55012.0, 79441.0, 79692.0, 80184.0, 80321.0, 80817.0, 84131.0, 84333.0, 84376.0, 90410.0, 91272.0, 132320.0, 134359.0, 137492.0, 151987.0, 153241.0, 202018.0, 259282.0, 285331.0, 285753.0, 375748.0, 387119.0 
GO:0005694 CC 6.02e-08 25/1052   198/29107 D05 chromosome                               1062.0, 4691.0, 5885.0, 5930.0, 7486.0, 8726.0, 8886.0, 8899.0, 9188.0, 9933.0, 10199.0, 10635.0, 23029.0, 23063.0, 23244.0, 25896.0, 30836.0, 51406.0, 55035.0, 55299.0, 55813.0, 83852.0, 84365.0, 114799.0, 253461.0 
GO:0032040 CC 8.63e-08 11/1052    39/29107 D04 small-subunit processome                 10199.0, 25879.0, 25983.0, 27340.0, 51096.0, 51602.0, 55127.0, 55813.0, 57050.0, 79954.0, 84294.0 
GO:0005681 CC 1.32e-07 16/1052    90/29107 D03 spliceosomal complex                     988.0, 1207.0, 3189.0, 4691.0, 5511.0, 6629.0, 6635.0, 8559.0, 10236.0, 10285.0, 51340.0, 51503.0, 57703.0, 84991.0, 140890.0, 494115.0 
GO:0001650 CC 1.65e-07 20/1052   140/29107 D02 fibrillar center                         5356.0, 6629.0, 7150.0, 8161.0, 8446.0, 8467.0, 9879.0, 9937.0, 23160.0, 23411.0, 27125.0, 51602.0, 54433.0, 55127.0, 55145.0, 55339.0, 55786.0, 79685.0, 84268.0, 92140.0 
GO:0000781 CC 3.51e-07 21/1052   160/29107 D03 chromosome, telomeric region             1763.0, 4999.0, 5500.0, 5501.0, 5884.0, 6117.0, 6741.0, 7486.0, 9984.0, 10635.0, 10728.0, 10951.0, 23064.0, 23347.0, 54433.0, 55183.0, 55791.0, 79577.0, 80351.0, 84661.0, 170506.0 
GO:0071007 CC 7.33e-07  9/1052    30/29107 D05 U2-type catalytic step 2 spliceosome     988.0, 5356.0, 6629.0, 6632.0, 6635.0, 9716.0, 51340.0, 51503.0, 57703.0 
GO:0071005 CC 1.34e-06 11/1052    50/29107 D05 U2-type precatalytic spliceosome         6629.0, 6632.0, 6635.0, 10283.0, 11157.0, 11193.0, 23658.0, 51691.0, 55110.0, 55234.0, 57703.0 
GO:0015030 CC 1.39e-06 13/1052    71/29107 D03 Cajal body                               2483.0, 4863.0, 7514.0, 8161.0, 9879.0, 10208.0, 10285.0, 51602.0, 90806.0, 96764.0, 677770.0, 677774.0, 677820.0 
GO:0016363 CC 2.47e-06 16/1052   111/29107 D02 nuclear matrix                           1161.0, 3192.0, 4287.0, 5885.0, 6421.0, 8089.0, 9360.0, 9984.0, 22828.0, 22944.0, 23515.0, 25909.0, 55660.0, 55791.0, 59348.0, 284695.0 
GO:0071011 CC 2.72e-06  7/1052    19/29107 D04 precatalytic spliceosome                 6632.0, 6635.0, 11193.0, 51639.0, 51691.0, 55119.0, 55234.0 
GO:0046540 CC 8.10e-06  9/1052    39/29107 D06 U4/U6 x U5 tri-snRNP complex             6632.0, 6635.0, 8559.0, 11157.0, 23658.0, 26828.0, 26831.0, 26832.0, 51691.0 
GO:0000776 CC 8.60e-06 16/1052   122/29107 D05 kinetochore                              1060.0, 1062.0, 1452.0, 3192.0, 5501.0, 7514.0, 7756.0, 9183.0, 9184.0, 25909.0, 51164.0, 55746.0, 79682.0, 134492.0, 151246.0, 253635.0 
GO:0000151 CC 9.02e-06 15/1052   109/29107 D04 ubiquitin ligase complex                 648.0, 7324.0, 9354.0, 9443.0, 10210.0, 11059.0, 23304.0, 26224.0, 26234.0, 26272.0, 54165.0, 56254.0, 56929.0, 90025.0, 165918.0 
GO:0005739 CC 9.20e-06 79/1052  1307/29107 D05 mitochondrion                            159.0, 665.0, 1763.0, 1854.0, 5163.0, 5501.0, 5903.0, 6198.0, 6742.0, 7019.0, 7978.0, 8540.0, 8725.0, 9188.0, 9512.0, 9553.0, 9801.0, 9994.0, 10240.0, 10773.0, 10845.0, 11019.0, 11162.0, 23411.0, 23456.0, 25821.0, 25912.0, 25934.0, 25983.0, 26520.0, 26589.0, 27068.0, 29083.0, 29093.0, 50640.0, 51001.0, 51097.0, 51250.0, 51406.0, 51503.0, 51742.0, 54148.0, 54675.0, 55006.0, 55014.0, 55082.0, 55127.0, 55156.0, 55326.0, 55486.0, 55669.0, 56922.0, 56945.0, 56947.0, 57380.0, 60492.0, 64965.0, 64983.0, 79441.0, 79675.0, 79736.0, 80224.0, 80298.0, 84196.0, 85476.0, 114294.0, 125228.0, 134145.0, 144363.0, 150962.0, 152100.0, 154791.0, 170506.0, 219402.0, 221154.0, 285343.0, 375748.0, 441024.0, 493753.0 
GO:1990904 CC 1.13e-05 18/1052   153/29107 D02 ribonucleoprotein complex                2058.0, 3182.0, 3184.0, 3189.0, 3192.0, 4691.0, 6146.0, 6741.0, 7073.0, 7155.0, 7514.0, 10137.0, 10236.0, 10492.0, 79736.0, 129831.0, 220988.0, 389677.0 
GO:0030496 CC 1.48e-05 19/1052   171/29107 D02 midbody                                  998.0, 1060.0, 1062.0, 3192.0, 5289.0, 5501.0, 6683.0, 9101.0, 9113.0, 9585.0, 10190.0, 10210.0, 10640.0, 29127.0, 51097.0, 55958.0, 57448.0, 79768.0, 80817.0 
GO:0000792 CC 1.55e-05  9/1052    42/29107 D03 heterochromatin                          648.0, 4999.0, 7155.0, 8932.0, 10951.0, 23272.0, 23411.0, 56916.0, 115426.0 
GO:0016282 CC 1.93e-05  6/1052    17/29107 D04 eukaryotic 43S preinitiation complex     8661.0, 8665.0, 8667.0, 8669.0, 10209.0, 54505.0 
GO:0090543 CC 2.80e-05  8/1052    35/29107 D02 Flemming body                            382.0, 9525.0, 10015.0, 29127.0, 55763.0, 57448.0, 203228.0, 285331.0 
GO:0000922 CC 3.54e-05 15/1052   122/29107 D02 spindle pole                             3192.0, 5885.0, 9113.0, 9183.0, 9525.0, 9735.0, 10210.0, 51119.0, 51164.0, 57448.0, 80817.0, 91272.0, 134492.0, 145508.0, 259282.0 
GO:0000775 CC 3.93e-05 10/1052    58/29107 D03 chromosome, centromeric region           1062.0, 5885.0, 10951.0, 23063.0, 23244.0, 25983.0, 55320.0, 79075.0, 91687.0, 151246.0 
GO:0005682 CC 5.51e-05  6/1052    20/29107 D05 U5 snRNP                                 6632.0, 6635.0, 8559.0, 26828.0, 26831.0, 26832.0 
GO:0000242 CC 9.97e-05  6/1052    22/29107 D02 pericentriolar material                  4750.0, 5108.0, 51175.0, 80351.0, 84376.0, 387119.0 
GO:0005685 CC 1.20e-04  7/1052    32/29107 D05 U1 snRNP                                 6629.0, 6632.0, 6635.0, 51631.0, 51747.0, 55015.0, 55660.0 
GO:0031965 CC 1.22e-04 21/1052   233/29107 D04 nuclear membrane                         5108.0, 5356.0, 5903.0, 6683.0, 7514.0, 8089.0, 9330.0, 10390.0, 23560.0, 25909.0, 27000.0, 29843.0, 51096.0, 55183.0, 55219.0, 55746.0, 57508.0, 92140.0, 129401.0, 163087.0, 203228.0 
GO:0042645 CC 1.58e-04  8/1052    44/29107 D05 mitochondrial nucleoid                   1763.0, 6742.0, 7019.0, 7978.0, 10845.0, 51106.0, 79736.0, 80298.0 
GO:0035145 CC 2.99e-04  4/1052    10/29107 D03 exon-exon junction complex               4116.0, 9939.0, 26019.0, 55110.0 
GO:0005793 CC 4.45e-04 10/1052    77/29107 D05 endoplasmic reticulum-Golgi intermediate compartment 2804.0, 3146.0, 5771.0, 9554.0, 11196.0, 23071.0, 29097.0, 55014.0, 55757.0, 56886.0 
GO:0032991 CC 5.43e-04 41/1052   643/29107 D01 protein-containing complex               317.0, 998.0, 1161.0, 1525.0, 2073.0, 3192.0, 4087.0, 5108.0, 5501.0, 5928.0, 5930.0, 6418.0, 6498.0, 6789.0, 7019.0, 7514.0, 7556.0, 8504.0, 8723.0, 8883.0, 8932.0, 9325.0, 9465.0, 9541.0, 10635.0, 10728.0, 22944.0, 25842.0, 51184.0, 55757.0, 56886.0, 56947.0, 57498.0, 57708.0, 57763.0, 64376.0, 79728.0, 80184.0, 114803.0, 165918.0, 375748.0 
GO:0016020 CC 7.15e-04 106/1052  2127/29107 D02 membrane                                 102.0, 382.0, 988.0, 998.0, 1062.0, 1362.0, 1452.0, 2058.0, 2665.0, 2804.0, 2969.0, 3190.0, 3192.0, 4673.0, 4691.0, 4893.0, 4999.0, 5094.0, 5108.0, 5289.0, 5885.0, 5903.0, 6160.0, 6309.0, 6868.0, 7037.0, 7095.0, 7514.0, 8087.0, 8161.0, 8411.0, 8443.0, 8504.0, 8540.0, 8575.0, 8661.0, 8665.0, 8667.0, 8723.0, 8886.0, 9045.0, 9183.0, 9188.0, 9440.0, 9451.0, 9648.0, 9716.0, 9879.0, 9950.0, 9969.0, 10015.0, 10026.0, 10198.0, 10466.0, 10478.0, 10492.0, 10818.0, 10905.0, 10973.0, 11056.0, 11231.0, 22862.0, 22894.0, 23012.0, 23233.0, 23317.0, 23560.0, 25998.0, 29929.0, 30849.0, 50640.0, 51068.0, 51097.0, 51290.0, 51371.0, 51430.0, 51602.0, 54431.0, 54464.0, 54808.0, 55127.0, 55215.0, 55297.0, 55454.0, 55660.0, 55746.0, 55763.0, 56889.0, 57448.0, 57498.0, 57508.0, 57763.0, 64853.0, 65062.0, 79009.0, 80155.0, 80184.0, 81537.0, 84162.0, 84725.0, 84910.0, 90693.0, 115294.0, 129285.0, 284996.0, 440138.0 
GO:0005814 CC 7.52e-04 14/1052   144/29107 D05 centriole                                5108.0, 9786.0, 9859.0, 10198.0, 10210.0, 80184.0, 80817.0, 84131.0, 90410.0, 132320.0, 134359.0, 145508.0, 153241.0, 645455.0 
GO:0034715 CC 8.67e-04  3/1052     6/29107 D03 pICln-Sm protein complex                 1207.0, 6632.0, 6635.0 
GO:0070937 CC 8.67e-04  3/1052     6/29107 D02 CRD-mediated mRNA stability complex      3192.0, 7812.0, 10492.0 
GO:0030688 CC 9.34e-04  4/1052    13/29107 D04 preribosome, small subunit precursor     8780.0, 27340.0, 55781.0, 84946.0 
GO:0035861 CC 1.24e-03  9/1052    73/29107 D03 site of double-strand break              7518.0, 10092.0, 23347.0, 51444.0, 55100.0, 55183.0, 56916.0, 58493.0, 165918.0 
GO:0030532 CC 1.27e-03  4/1052    14/29107 D03 small nuclear ribonucleoprotein complex  6632.0, 6635.0, 11157.0, 96764.0 
GO:0005668 CC 1.31e-03  2/1052     2/29107 D04 RNA polymerase transcription factor SL1 complex 9014.0, 79101.0 
GO:0031213 CC 1.31e-03  2/1052     2/29107 D06 RSF complex                              8467.0, 51773.0 
GO:0005777 CC 1.47e-03 11/1052   105/29107 D06 peroxisome                               5189.0, 5289.0, 8443.0, 8504.0, 8540.0, 10478.0, 50640.0, 51015.0, 54677.0, 56947.0, 65084.0 
GO:0120115 CC 1.48e-03  3/1052     7/29107 D03 Lsm2-8 complex                           11157.0, 23658.0, 51691.0 
GO:0005828 CC 1.48e-03  3/1052     7/29107 D08 kinetochore microtubule                  1062.0, 9183.0, 9735.0 
GO:0071541 CC 1.48e-03  3/1052     7/29107 D03 eukaryotic translation initiation factor 3 complex, eIF3m 8661.0, 8665.0, 8667.0 
GO:0033290 CC 1.68e-03  4/1052    15/29107 D04 eukaryotic 48S preinitiation complex     8661.0, 8665.0, 8667.0, 8669.0 
GO:0005852 CC 1.68e-03  4/1052    15/29107 D02 eukaryotic translation initiation factor 3 complex 8661.0, 8665.0, 8667.0, 8669.0 
GO:0051233 CC 1.78e-03  5/1052    25/29107 D02 spindle midzone                          998.0, 1062.0, 9585.0, 29127.0, 55183.0 
GO:0044322 CC 1.78e-03  5/1052    25/29107 D02 endoplasmic reticulum quality control compartment 7844.0, 10206.0, 11236.0, 55757.0, 56886.0 
GO:0005886 CC 2.64e-18 71/1052  4500/29107 D03 plasma membrane                          102.0, 382.0, 905.0, 998.0, 1207.0, 1362.0, 1525.0, 2058.0, 3454.0, 3455.0, 3682.0, 3717.0, 4140.0, 4287.0, 4893.0, 5412.0, 5500.0, 5747.0, 5771.0, 5796.0, 5868.0, 5906.0, 5926.0, 6477.0, 6868.0, 6885.0, 6996.0, 7037.0, 7270.0, 7812.0, 8723.0, 8883.0, 9364.0, 9735.0, 10818.0, 10890.0, 10988.0, 11059.0, 11080.0, 11235.0, 23244.0, 23317.0, 24138.0, 25978.0, 26130.0, 27340.0, 29126.0, 29915.0, 50618.0, 50838.0, 50840.0, 50856.0, 51097.0, 51379.0, 51715.0, 54464.0, 55014.0, 55183.0, 55763.0, 57669.0, 60560.0, 64844.0, 65056.0, 79009.0, 80224.0, 81537.0, 81539.0, 83548.0, 129401.0, 144245.0, 154215.0 
GO:0005615 CC 2.20e-14 13/1052  1700/29107 D02 extracellular space                      1362.0, 2218.0, 3146.0, 7037.0, 8621.0, 10208.0, 23318.0, 51575.0, 96764.0, 196441.0, 203228.0, 254048.0, 406962.0 
GO:0005576 CC 5.20e-11 22/1052  1854/29107 D02 extracellular region                     178.0, 317.0, 829.0, 1525.0, 2665.0, 3146.0, 3455.0, 5683.0, 5689.0, 7037.0, 8621.0, 10092.0, 23071.0, 23412.0, 51097.0, 55172.0, 64786.0, 79582.0, 80167.0, 80184.0, 81579.0, 90693.0 
GO:0005887 CC 6.79e-10 14/1052  1403/29107 D04 integral component of plasma membrane    1525.0, 3454.0, 3455.0, 5796.0, 6443.0, 6868.0, 7037.0, 7871.0, 10818.0, 50856.0, 81539.0, 83941.0, 142891.0, 100130733.0 
GO:0062023 CC 1.90e-06  0/1052   374/29107 D04 collagen-containing extracellular matrix  
GO:0031012 CC 2.07e-04  0/1052   245/29107 D03 extracellular matrix                      
GO:0016324 CC 3.08e-04  2/1052   358/29107 D04 apical plasma membrane                   6868.0, 92140.0 
GO:0016021 CC 4.38e-04 92/1052  3536/29107 D03 integral component of membrane           102.0, 665.0, 1362.0, 2681.0, 2804.0, 3454.0, 3455.0, 5796.0, 6309.0, 6683.0, 7095.0, 7844.0, 8675.0, 9117.0, 9166.0, 9488.0, 9554.0, 9950.0, 10175.0, 10206.0, 10390.0, 10558.0, 10905.0, 11231.0, 11236.0, 22862.0, 23585.0, 23731.0, 25912.0, 27230.0, 29090.0, 29097.0, 29103.0, 29126.0, 29929.0, 50640.0, 50838.0, 50840.0, 51109.0, 51290.0, 51430.0, 51465.0, 54664.0, 54675.0, 54953.0, 55014.0, 55028.0, 55219.0, 55326.0, 55486.0, 55669.0, 55676.0, 56674.0, 56889.0, 57157.0, 57380.0, 57498.0, 57508.0, 60492.0, 64224.0, 64417.0, 64429.0, 64645.0, 65062.0, 65084.0, 79086.0, 81537.0, 81539.0, 81790.0, 84162.0, 84910.0, 84920.0, 85013.0, 90701.0, 92140.0, 94101.0, 125228.0, 134145.0, 142891.0, 144245.0, 150709.0, 153396.0, 154215.0, 202018.0, 254863.0, 256471.0, 284996.0, 388650.0, 401152.0, 440026.0, 440138.0, 643155.0 
GO:0009986 CC 6.48e-04  7/1052   579/29107 D02 cell surface                             102.0, 3146.0, 3192.0, 5796.0, 6868.0, 7037.0, 23071.0 
GO:0043235 CC 1.07e-03  0/1052   209/29107 D02 receptor complex                          
GO:0005515 MF 2.27e-70 729/1052 12418/29107 D02 protein binding                          98.0, 102.0, 159.0, 178.0, 317.0, 329.0, 382.0, 642.0, 648.0, 665.0, 829.0, 836.0, 902.0, 905.0, 988.0, 998.0, 1060.0, 1062.0, 1106.0, 1147.0, 1161.0, 1207.0, 1385.0, 1452.0, 1525.0, 1763.0, 1827.0, 1854.0, 1876.0, 2058.0, 2073.0, 2098.0, 2218.0, 2241.0, 2483.0, 2665.0, 2804.0, 2935.0, 2958.0, 2967.0, 2969.0, 3146.0, 3150.0, 3182.0, 3184.0, 3189.0, 3190.0, 3192.0, 3298.0, 3434.0, 3454.0, 3455.0, 3717.0, 4087.0, 4116.0, 4140.0, 4154.0, 4287.0, 4673.0, 4691.0, 4750.0, 4801.0, 4863.0, 4893.0, 4927.0, 4999.0, 5094.0, 5108.0, 5163.0, 5189.0, 5289.0, 5356.0, 5378.0, 5393.0, 5412.0, 5433.0, 5500.0, 5501.0, 5511.0, 5520.0, 5565.0, 5612.0, 5636.0, 5683.0, 5689.0, 5747.0, 5771.0, 5782.0, 5796.0, 5868.0, 5884.0, 5885.0, 5903.0, 5906.0, 5928.0, 5930.0, 5980.0, 5984.0, 5994.0, 6117.0, 6120.0, 6146.0, 6160.0, 6198.0, 6227.0, 6240.0, 6418.0, 6421.0, 6432.0, 6443.0, 6477.0, 6498.0, 6629.0, 6632.0, 6635.0, 6683.0, 6726.0, 6729.0, 6731.0, 6741.0, 6742.0, 6789.0, 6868.0, 6873.0, 6882.0, 6884.0, 6885.0, 6902.0, 6935.0, 6996.0, 7019.0, 7037.0, 7112.0, 7150.0, 7174.0, 7247.0, 7270.0, 7324.0, 7328.0, 7398.0, 7443.0, 7486.0, 7507.0, 7514.0, 7516.0, 7518.0, 7555.0, 7556.0, 7559.0, 7584.0, 7597.0, 7637.0, 7638.0, 7675.0, 7678.0, 7695.0, 7699.0, 7750.0, 7756.0, 7768.0, 7770.0, 7773.0, 7803.0, 7812.0, 7844.0, 7871.0, 7978.0, 8087.0, 8089.0, 8148.0, 8161.0, 8411.0, 8439.0, 8467.0, 8476.0, 8504.0, 8540.0, 8545.0, 8548.0, 8559.0, 8575.0, 8621.0, 8661.0, 8665.0, 8667.0, 8669.0, 8675.0, 8697.0, 8723.0, 8725.0, 8726.0, 8780.0, 8805.0, 8819.0, 8881.0, 8883.0, 8886.0, 8887.0, 8894.0, 8899.0, 8930.0, 8932.0, 9014.0, 9015.0, 9045.0, 9101.0, 9113.0, 9117.0, 9166.0, 9183.0, 9184.0, 9188.0, 9200.0, 9205.0, 9252.0, 9295.0, 9320.0, 9325.0, 9330.0, 9354.0, 9360.0, 9364.0, 9406.0, 9419.0, 9422.0, 9439.0, 9440.0, 9443.0, 9451.0, 9465.0, 9525.0, 9541.0, 9554.0, 9585.0, 9637.0, 9648.0, 9652.0, 9669.0, 9702.0, 9716.0, 9735.0, 9736.0, 9748.0, 9753.0, 9774.0, 9801.0, 9859.0, 9933.0, 9939.0, 9943.0, 9984.0, 9994.0, 10015.0, 10026.0, 10092.0, 10137.0, 10142.0, 10175.0, 10190.0, 10196.0, 10199.0, 10206.0, 10208.0, 10209.0, 10210.0, 10236.0, 10240.0, 10260.0, 10285.0, 10330.0, 10390.0, 10466.0, 10478.0, 10492.0, 10513.0, 10558.0, 10592.0, 10605.0, 10635.0, 10640.0, 10668.0, 10714.0, 10728.0, 10746.0, 10772.0, 10773.0, 10794.0, 10818.0, 10845.0, 10890.0, 10951.0, 10973.0, 10988.0, 11059.0, 11080.0, 11101.0, 11157.0, 11193.0, 11196.0, 11198.0, 11201.0, 11231.0, 11235.0, 11236.0, 11244.0, 11266.0, 11319.0, 11345.0, 22822.0, 22828.0, 22852.0, 22889.0, 22894.0, 22916.0, 22936.0, 22944.0, 23011.0, 23012.0, 23063.0, 23064.0, 23071.0, 23091.0, 23160.0, 23233.0, 23243.0, 23244.0, 23269.0, 23272.0, 23304.0, 23317.0, 23318.0, 23347.0, 23350.0, 23358.0, 23411.0, 23412.0, 23424.0, 23429.0, 23431.0, 23435.0, 23456.0, 23512.0, 23515.0, 23517.0, 23560.0, 23585.0, 23658.0, 24138.0, 25842.0, 25879.0, 25896.0, 25926.0, 25934.0, 25950.0, 25962.0, 25978.0, 25983.0, 26009.0, 26019.0, 26036.0, 26043.0, 26046.0, 26054.0, 26224.0, 26234.0, 26263.0, 26272.0, 26520.0, 26751.0, 27000.0, 27010.0, 27125.0, 27230.0, 27340.0, 27342.0, 28966.0, 28981.0, 29080.0, 29083.0, 29090.0, 29097.0, 29103.0, 29110.0, 29126.0, 29127.0, 29843.0, 29915.0, 29945.0, 29980.0, 30836.0, 30849.0, 49854.0, 49855.0, 50618.0, 51001.0, 51002.0, 51010.0, 51015.0, 51060.0, 51076.0, 51086.0, 51088.0, 51105.0, 51106.0, 51109.0, 51111.0, 51119.0, 51164.0, 51170.0, 51184.0, 51250.0, 51251.0, 51290.0, 51319.0, 51340.0, 51371.0, 51375.0, 51379.0, 51388.0, 51389.0, 51397.0, 51406.0, 51427.0, 51444.0, 51455.0, 51460.0, 51465.0, 51496.0, 51503.0, 51520.0, 51562.0, 51569.0, 51602.0, 51631.0, 51639.0, 51668.0, 51691.0, 51692.0, 51715.0, 51720.0, 51742.0, 51747.0, 51773.0, 53938.0, 54165.0, 54431.0, 54433.0, 54464.0, 54664.0, 54680.0, 54726.0, 54800.0, 54808.0, 54819.0, 54834.0, 54851.0, 54876.0, 54906.0, 54969.0, 55006.0, 55012.0, 55014.0, 55015.0, 55023.0, 55028.0, 55031.0, 55035.0, 55082.0, 55110.0, 55127.0, 55145.0, 55156.0, 55172.0, 55183.0, 55196.0, 55215.0, 55216.0, 55219.0, 55234.0, 55236.0, 55251.0, 55299.0, 55319.0, 55320.0, 55326.0, 55432.0, 55454.0, 55486.0, 55602.0, 55623.0, 55632.0, 55656.0, 55660.0, 55669.0, 55713.0, 55728.0, 55746.0, 55757.0, 55758.0, 55763.0, 55773.0, 55781.0, 55786.0, 55791.0, 55813.0, 55892.0, 55900.0, 56254.0, 56674.0, 56886.0, 56916.0, 56922.0, 56929.0, 56947.0, 57002.0, 57050.0, 57092.0, 57226.0, 57396.0, 57448.0, 57456.0, 57508.0, 57544.0, 57547.0, 57590.0, 57669.0, 57677.0, 57695.0, 57703.0, 57708.0, 57721.0, 57763.0, 57786.0, 58493.0, 58517.0, 59345.0, 59348.0, 60487.0, 60492.0, 60560.0, 64121.0, 64224.0, 64376.0, 64417.0, 64429.0, 64786.0, 64844.0, 64853.0, 64965.0, 64983.0, 65056.0, 65062.0, 65117.0, 79075.0, 79101.0, 79441.0, 79577.0, 79612.0, 79648.0, 79675.0, 79682.0, 79685.0, 79728.0, 79736.0, 79738.0, 79745.0, 79768.0, 79839.0, 79862.0, 79898.0, 79915.0, 80018.0, 80108.0, 80110.0, 80135.0, 80143.0, 80155.0, 80184.0, 80224.0, 80298.0, 80315.0, 80321.0, 80351.0, 80745.0, 80817.0, 81539.0, 81545.0, 81573.0, 81579.0, 81611.0, 81627.0, 81790.0, 83448.0, 83452.0, 83548.0, 83852.0, 83940.0, 83941.0, 84060.0, 84064.0, 84108.0, 84162.0, 84186.0, 84196.0, 84265.0, 84268.0, 84294.0, 84333.0, 84365.0, 84376.0, 84437.0, 84527.0, 84661.0, 84775.0, 84869.0, 84920.0, 84924.0, 84946.0, 84991.0, 85013.0, 85015.0, 85313.0, 85476.0, 90025.0, 90321.0, 90410.0, 90594.0, 90701.0, 91392.0, 91612.0, 91687.0, 92140.0, 92912.0, 93621.0, 94039.0, 94101.0, 96764.0, 114803.0, 115294.0, 115426.0, 115560.0, 118924.0, 127253.0, 129401.0, 129831.0, 132321.0, 132660.0, 133022.0, 133746.0, 134145.0, 134218.0, 134359.0, 134492.0, 134553.0, 137492.0, 140460.0, 140890.0, 143884.0, 144245.0, 144363.0, 146198.0, 147660.0, 148254.0, 148266.0, 150275.0, 150962.0, 151246.0, 151987.0, 152098.0, 152687.0, 153222.0, 153241.0, 153733.0, 153743.0, 154007.0, 154791.0, 162993.0, 163049.0, 163050.0, 163087.0, 165918.0, 168374.0, 169270.0, 170506.0, 196441.0, 199692.0, 200576.0, 200916.0, 201562.0, 203228.0, 219402.0, 220988.0, 220992.0, 221037.0, 221079.0, 221154.0, 221302.0, 221322.0, 246175.0, 253430.0, 253461.0, 253635.0, 254251.0, 257218.0, 259282.0, 284323.0, 284695.0, 285282.0, 285331.0, 285349.0, 285381.0, 285521.0, 285672.0, 285753.0, 286826.0, 317671.0, 339324.0, 339487.0, 339745.0, 342908.0, 375748.0, 387357.0, 389677.0, 440026.0, 493753.0, 493911.0, 645455.0, 653121.0, 729852.0 
GO:0003723 MF 4.29e-64 197/1052  1388/29107 D04 RNA binding                              988.0, 1106.0, 1207.0, 1763.0, 1854.0, 2483.0, 2665.0, 2804.0, 2935.0, 3146.0, 3182.0, 3184.0, 3189.0, 3190.0, 3192.0, 3434.0, 4116.0, 4154.0, 4673.0, 4691.0, 5094.0, 5393.0, 5501.0, 5511.0, 5903.0, 5930.0, 6146.0, 6160.0, 6227.0, 6421.0, 6432.0, 6632.0, 6635.0, 6726.0, 6729.0, 6731.0, 6741.0, 6742.0, 6902.0, 7019.0, 7037.0, 7073.0, 7150.0, 7247.0, 7257.0, 7514.0, 7555.0, 7756.0, 7812.0, 7978.0, 8087.0, 8148.0, 8446.0, 8575.0, 8621.0, 8661.0, 8667.0, 8886.0, 8894.0, 8899.0, 9045.0, 9188.0, 9295.0, 9360.0, 9406.0, 9669.0, 9716.0, 9774.0, 9879.0, 9933.0, 9939.0, 9984.0, 9991.0, 10137.0, 10153.0, 10199.0, 10209.0, 10236.0, 10240.0, 10285.0, 10412.0, 10492.0, 10605.0, 10635.0, 10772.0, 10973.0, 10988.0, 11056.0, 11157.0, 11193.0, 11196.0, 11198.0, 11231.0, 22828.0, 22862.0, 22889.0, 22894.0, 22916.0, 22944.0, 23029.0, 23064.0, 23091.0, 23160.0, 23272.0, 23318.0, 23350.0, 23435.0, 23515.0, 23517.0, 23560.0, 23658.0, 24138.0, 25821.0, 25879.0, 25926.0, 25962.0, 25983.0, 26019.0, 27000.0, 27292.0, 27332.0, 27340.0, 29080.0, 29093.0, 30836.0, 51010.0, 51068.0, 51096.0, 51106.0, 51119.0, 51250.0, 51340.0, 51388.0, 51406.0, 51503.0, 51575.0, 51602.0, 51631.0, 51639.0, 51691.0, 51692.0, 51747.0, 54148.0, 54433.0, 54439.0, 54464.0, 54505.0, 54726.0, 55035.0, 55110.0, 55119.0, 55127.0, 55299.0, 55339.0, 55602.0, 55623.0, 55660.0, 57050.0, 57703.0, 58155.0, 58517.0, 64710.0, 64965.0, 64983.0, 65056.0, 65117.0, 79009.0, 79675.0, 79736.0, 79954.0, 80135.0, 80155.0, 80315.0, 80745.0, 81627.0, 83448.0, 84060.0, 84128.0, 84186.0, 84240.0, 84294.0, 84365.0, 84991.0, 85313.0, 85476.0, 92140.0, 129831.0, 134218.0, 140890.0, 153443.0, 170506.0, 200916.0, 220988.0, 257415.0, 284695.0, 376940.0, 389677.0 
GO:0046872 MF 3.38e-43 222/1052  2297/29107 D04 metal ion binding                        102.0, 1763.0, 2073.0, 2967.0, 3682.0, 3717.0, 4087.0, 4154.0, 4750.0, 5324.0, 5500.0, 5501.0, 5612.0, 5903.0, 5980.0, 6117.0, 6120.0, 6868.0, 7155.0, 7257.0, 7507.0, 7556.0, 7559.0, 7561.0, 7584.0, 7587.0, 7597.0, 7638.0, 7639.0, 7675.0, 7678.0, 7690.0, 7695.0, 7699.0, 7756.0, 7768.0, 7770.0, 7771.0, 7773.0, 7844.0, 8148.0, 8780.0, 8819.0, 8887.0, 8894.0, 9014.0, 9406.0, 9422.0, 9512.0, 9534.0, 9669.0, 9753.0, 9849.0, 9937.0, 10168.0, 10196.0, 10210.0, 10224.0, 10308.0, 10380.0, 10390.0, 10668.0, 10746.0, 10773.0, 10794.0, 10988.0, 11019.0, 11179.0, 11196.0, 11201.0, 11244.0, 22823.0, 22835.0, 22847.0, 22944.0, 23036.0, 23091.0, 23411.0, 23429.0, 23469.0, 23512.0, 26036.0, 29083.0, 29127.0, 49854.0, 51086.0, 51105.0, 51111.0, 51167.0, 51276.0, 51427.0, 51444.0, 51455.0, 51668.0, 51692.0, 51710.0, 51720.0, 51773.0, 54439.0, 54556.0, 54665.0, 54680.0, 54811.0, 55012.0, 55156.0, 55279.0, 55432.0, 55454.0, 55520.0, 55552.0, 55632.0, 55713.0, 55781.0, 55786.0, 55892.0, 55900.0, 56254.0, 56922.0, 57547.0, 57573.0, 57677.0, 57711.0, 59348.0, 64412.0, 79692.0, 79862.0, 79898.0, 79973.0, 80108.0, 80110.0, 80224.0, 80315.0, 80351.0, 80829.0, 81627.0, 81790.0, 83591.0, 83744.0, 83940.0, 84064.0, 84108.0, 84268.0, 84333.0, 84503.0, 84527.0, 84622.0, 84775.0, 84924.0, 90317.0, 90321.0, 90576.0, 90592.0, 90594.0, 91392.0, 91664.0, 94039.0, 114803.0, 115426.0, 115560.0, 126017.0, 126231.0, 132660.0, 146198.0, 147660.0, 147694.0, 147948.0, 148254.0, 148266.0, 148268.0, 150962.0, 152100.0, 152687.0, 154007.0, 162993.0, 163049.0, 163050.0, 163087.0, 163115.0, 165918.0, 168451.0, 168850.0, 169270.0, 170958.0, 170959.0, 196441.0, 199692.0, 220992.0, 221037.0, 221302.0, 222194.0, 246175.0, 253430.0, 253461.0, 257218.0, 284323.0, 284349.0, 284371.0, 284406.0, 284443.0, 284695.0, 284996.0, 285349.0, 285381.0, 317671.0, 339318.0, 339324.0, 339487.0, 340252.0, 342908.0, 342926.0, 360023.0, 374900.0, 376940.0, 388536.0, 388561.0, 440519.0, 493911.0, 653121.0, 100131827.0, 101060200.0, 110116772.0, 110354863.0 
GO:0003677 MF 1.16e-18 92/1052   921/29107 D04 DNA binding                              988.0, 1060.0, 1106.0, 1763.0, 2969.0, 3150.0, 3190.0, 3192.0, 4087.0, 4666.0, 4801.0, 5378.0, 5511.0, 5612.0, 5926.0, 5980.0, 5984.0, 6418.0, 6421.0, 6884.0, 6996.0, 7073.0, 7112.0, 7150.0, 7155.0, 7247.0, 7257.0, 7270.0, 7486.0, 7584.0, 7637.0, 7678.0, 7756.0, 8148.0, 8467.0, 8690.0, 8819.0, 8930.0, 9015.0, 9204.0, 9330.0, 9774.0, 9933.0, 9984.0, 10142.0, 10210.0, 10260.0, 10388.0, 10635.0, 10773.0, 11244.0, 22823.0, 22847.0, 22944.0, 23036.0, 23064.0, 23347.0, 23429.0, 25909.0, 26009.0, 27342.0, 51106.0, 51379.0, 51720.0, 51747.0, 55215.0, 55279.0, 55320.0, 56916.0, 59348.0, 65056.0, 79075.0, 79101.0, 79685.0, 79728.0, 79915.0, 80205.0, 80298.0, 83591.0, 83852.0, 90321.0, 94239.0, 114803.0, 115426.0, 163115.0, 168451.0, 168850.0, 254251.0, 257218.0, 284695.0, 286826.0, 375748.0 
GO:0000981 MF 9.76e-15 102/1052  1241/29107 D03 DNA-binding transcription factor activity, RNA polymerase II-specific 988.0, 1385.0, 1876.0, 2117.0, 2969.0, 3298.0, 4087.0, 4801.0, 5324.0, 6498.0, 6935.0, 7539.0, 7556.0, 7559.0, 7561.0, 7584.0, 7587.0, 7637.0, 7638.0, 7639.0, 7675.0, 7678.0, 7695.0, 7699.0, 7748.0, 7773.0, 9422.0, 9534.0, 9753.0, 9849.0, 10224.0, 10794.0, 11244.0, 22835.0, 23036.0, 23269.0, 49854.0, 51276.0, 51710.0, 54811.0, 55145.0, 55279.0, 55552.0, 55713.0, 55786.0, 55892.0, 55900.0, 57547.0, 57573.0, 57677.0, 57711.0, 57786.0, 64412.0, 79692.0, 79862.0, 79973.0, 80108.0, 80110.0, 84503.0, 84527.0, 84775.0, 84924.0, 90317.0, 90576.0, 90592.0, 90594.0, 91392.0, 94039.0, 126017.0, 126231.0, 146198.0, 147660.0, 147694.0, 147948.0, 148254.0, 148266.0, 148268.0, 152687.0, 153222.0, 162993.0, 163049.0, 168374.0, 169270.0, 170958.0, 170959.0, 199692.0, 253461.0, 284323.0, 284349.0, 284406.0, 339318.0, 339324.0, 340252.0, 342908.0, 342926.0, 360023.0, 374900.0, 388536.0, 388561.0, 440519.0, 101060200.0, 110116772.0 
GO:0000978 MF 1.51e-14 98/1052  1178/29107 D09 RNA polymerase II cis-regulatory region sequence-specific DNA binding 648.0, 1106.0, 1385.0, 1876.0, 3192.0, 3298.0, 4087.0, 4801.0, 5324.0, 5928.0, 6498.0, 6935.0, 7150.0, 7559.0, 7587.0, 7597.0, 7637.0, 7638.0, 7639.0, 7675.0, 7690.0, 7695.0, 7699.0, 7748.0, 7768.0, 7770.0, 7771.0, 7773.0, 9422.0, 9534.0, 9753.0, 10168.0, 10308.0, 10773.0, 10794.0, 11179.0, 22835.0, 23269.0, 23411.0, 23435.0, 51276.0, 51427.0, 54811.0, 55145.0, 55713.0, 55786.0, 55892.0, 55900.0, 57547.0, 57573.0, 57677.0, 59348.0, 64376.0, 64412.0, 79692.0, 79898.0, 80108.0, 83744.0, 84503.0, 84622.0, 84775.0, 90317.0, 91392.0, 91664.0, 115560.0, 126017.0, 126231.0, 147660.0, 147694.0, 148266.0, 148268.0, 152687.0, 163050.0, 163087.0, 168374.0, 170506.0, 170958.0, 170959.0, 220992.0, 253461.0, 284323.0, 284349.0, 284371.0, 284406.0, 284443.0, 285349.0, 339318.0, 339324.0, 340252.0, 342926.0, 360023.0, 374900.0, 388536.0, 388561.0, 440519.0, 100131827.0, 110116772.0, 110354863.0 
GO:0000977 MF 3.59e-10 38/1052   330/29107 D08 RNA polymerase II transcription regulatory region sequence-specific DNA binding 988.0, 1876.0, 2117.0, 3298.0, 5994.0, 7539.0, 7556.0, 7561.0, 7584.0, 7678.0, 9849.0, 10224.0, 22823.0, 51710.0, 55552.0, 57711.0, 57786.0, 64376.0, 79862.0, 79973.0, 80110.0, 84527.0, 84924.0, 90576.0, 90592.0, 90594.0, 94039.0, 146198.0, 147948.0, 148254.0, 153222.0, 162993.0, 163049.0, 169270.0, 199692.0, 342908.0, 653121.0, 101060200.0 
GO:0042393 MF 1.57e-07 22/1052   166/29107 D03 histone binding                          1106.0, 3717.0, 4673.0, 5928.0, 6418.0, 8467.0, 10600.0, 23411.0, 25842.0, 27000.0, 51460.0, 51720.0, 51773.0, 54969.0, 55196.0, 56254.0, 79685.0, 81611.0, 114803.0, 115426.0, 148418.0, 165918.0 
GO:0003729 MF 1.59e-07 25/1052   208/29107 D05 mRNA binding                             3182.0, 3190.0, 5094.0, 5511.0, 6741.0, 7555.0, 8661.0, 8894.0, 8932.0, 9716.0, 9933.0, 9939.0, 9991.0, 10236.0, 10492.0, 22828.0, 22916.0, 23424.0, 51631.0, 51639.0, 51747.0, 57721.0, 58155.0, 58517.0, 220988.0 
GO:0004842 MF 3.06e-07 26/1052   230/29107 D04 ubiquitin-protein transferase activity   329.0, 1161.0, 5930.0, 6477.0, 7324.0, 7328.0, 7844.0, 8697.0, 10206.0, 10210.0, 11059.0, 11236.0, 26224.0, 26234.0, 26263.0, 26272.0, 29945.0, 55632.0, 55958.0, 56254.0, 57448.0, 80829.0, 92912.0, 115426.0, 165918.0, 257218.0 
GO:0004843 MF 5.73e-07 17/1052   112/29107 D07 thiol-dependent deubiquitinase           4287.0, 7398.0, 8665.0, 9101.0, 9736.0, 10600.0, 23358.0, 51633.0, 54629.0, 54726.0, 55031.0, 55432.0, 57695.0, 84196.0, 85015.0, 114803.0, 221302.0 
GO:0001227 MF 9.86e-07 30/1052   308/29107 D04 DNA-binding transcription repressor activity, RNA polymerase II-specific 1876.0, 2117.0, 6498.0, 6935.0, 7539.0, 7556.0, 7597.0, 7639.0, 7678.0, 7690.0, 7699.0, 10773.0, 49854.0, 55145.0, 57711.0, 59348.0, 64376.0, 64412.0, 79862.0, 80110.0, 84527.0, 84924.0, 90594.0, 146198.0, 147948.0, 148254.0, 162993.0, 169270.0, 342908.0, 101060200.0 
GO:0003697 MF 1.50e-06 16/1052   107/29107 D05 single-stranded DNA binding              2073.0, 3146.0, 3192.0, 5094.0, 6117.0, 6742.0, 7150.0, 7247.0, 7257.0, 7555.0, 10592.0, 10635.0, 51444.0, 64710.0, 129401.0, 170506.0 
GO:0005524 MF 1.64e-06 89/1052  1458/29107 D08 ATP binding                              317.0, 1062.0, 1106.0, 1147.0, 1452.0, 1763.0, 2058.0, 2241.0, 2585.0, 3192.0, 3717.0, 4140.0, 4750.0, 5163.0, 5189.0, 5289.0, 5378.0, 5747.0, 5884.0, 5984.0, 6198.0, 6240.0, 6683.0, 6787.0, 6789.0, 6885.0, 6996.0, 7150.0, 7155.0, 7324.0, 7328.0, 7443.0, 7486.0, 7516.0, 8467.0, 8476.0, 8621.0, 8780.0, 8886.0, 8899.0, 9113.0, 9188.0, 9252.0, 9451.0, 9525.0, 9585.0, 9716.0, 9748.0, 9879.0, 9943.0, 10592.0, 10746.0, 10845.0, 10973.0, 11056.0, 23012.0, 23064.0, 23347.0, 23456.0, 23517.0, 27010.0, 29110.0, 30849.0, 50640.0, 51086.0, 51465.0, 51520.0, 51727.0, 54505.0, 55236.0, 55728.0, 55781.0, 56164.0, 56916.0, 56922.0, 57396.0, 79009.0, 79738.0, 79915.0, 80205.0, 80224.0, 92912.0, 132949.0, 150472.0, 170506.0, 200576.0, 253430.0, 257218.0, 375748.0 
GO:0003690 MF 3.05e-06 15/1052   100/29107 D05 double-stranded DNA binding              2073.0, 3146.0, 3192.0, 4087.0, 6996.0, 7150.0, 7978.0, 8545.0, 10635.0, 22944.0, 23435.0, 24138.0, 27332.0, 64710.0, 80298.0 
GO:0003682 MF 4.45e-06 35/1052   418/29107 D02 chromatin binding                        905.0, 3150.0, 3184.0, 3192.0, 4087.0, 4673.0, 5884.0, 5885.0, 6418.0, 6421.0, 6498.0, 6742.0, 6873.0, 7019.0, 7150.0, 7155.0, 7270.0, 7486.0, 8725.0, 8805.0, 10592.0, 10951.0, 22823.0, 23272.0, 25842.0, 27000.0, 51111.0, 51460.0, 54969.0, 56254.0, 56916.0, 64710.0, 148418.0, 165918.0, 170959.0 
GO:0008270 MF 5.56e-06 56/1052   814/29107 D06 zinc ion binding                         329.0, 648.0, 1362.0, 2058.0, 5930.0, 6235.0, 6432.0, 6477.0, 6935.0, 7539.0, 7555.0, 7637.0, 7748.0, 7750.0, 8411.0, 8805.0, 9204.0, 9205.0, 9325.0, 10206.0, 10600.0, 10845.0, 11193.0, 11236.0, 11266.0, 23304.0, 23318.0, 23515.0, 26009.0, 26046.0, 26520.0, 27332.0, 27342.0, 49855.0, 54819.0, 54969.0, 55145.0, 57590.0, 57786.0, 64376.0, 64844.0, 79685.0, 80853.0, 81602.0, 83852.0, 84186.0, 84240.0, 85015.0, 91612.0, 114799.0, 134218.0, 152098.0, 168374.0, 200576.0, 285672.0, 340351.0 
GO:0003743 MF 7.89e-05  9/1052    51/29107 D06 translation initiation factor activity   8661.0, 8665.0, 8667.0, 8669.0, 8894.0, 9669.0, 10209.0, 54505.0, 219402.0 
GO:0004672 MF 8.28e-05 20/1052   210/29107 D05 protein kinase activity                  1147.0, 1452.0, 3717.0, 4750.0, 5163.0, 5289.0, 6198.0, 6789.0, 6885.0, 7443.0, 8621.0, 8805.0, 8899.0, 9252.0, 9451.0, 10746.0, 29110.0, 30849.0, 51086.0, 55781.0 
GO:0016887 MF 1.57e-04 23/1052   264/29107 D07 ATP hydrolysis activity                  1106.0, 1763.0, 5189.0, 5378.0, 7486.0, 8467.0, 8886.0, 9188.0, 9525.0, 9585.0, 9716.0, 9879.0, 10845.0, 10973.0, 11056.0, 23347.0, 23456.0, 23517.0, 54505.0, 56916.0, 79009.0, 80205.0, 170506.0 
GO:0101005 MF 1.85e-04  4/1052     9/29107 D06 deubiquitinase activity                  8665.0, 8667.0, 55031.0, 55432.0 
GO:0004930 MF 6.16e-08  3/1052   683/29107 D04 G protein-coupled receptor activity      50838.0, 50840.0, 83941.0 
GO:0004984 MF 9.24e-07  0/1052   399/29107 D04 olfactory receptor activity               
GO:0005509 MF 5.08e-06  6/1052   704/29107 D05 calcium ion binding                      10905.0, 50618.0, 50856.0, 81579.0, 84698.0, 221154.0 
```
