## Supplementary material for "Transcriptional and genetic sex differences for schizophrenia across the dorsolateral prefrontal cortex, hippocampus, and caudate nucleus": Data S4: GO_analysis_module_black.txt

```
GO:0006635 BP 1.03e-09  11/629    42/29107 D09 fatty acid beta-oxidation                38.0, 225.0, 1374.0, 1376.0, 1666.0, 1962.0, 3030.0, 3032.0, 5828.0, 10449.0, 56898.0 
GO:0050680 BP 4.81e-08  11/629    59/29107 D06 negative regulation of epithelial cell proliferation 567.0, 4163.0, 5080.0, 5764.0, 5828.0, 6657.0, 6662.0, 7042.0, 7049.0, 9104.0, 10247.0 
GO:0009410 BP 2.48e-07  22/629   281/29107 D03 response to xenobiotic stimulus          117.0, 205.0, 387.0, 567.0, 596.0, 836.0, 952.0, 1374.0, 2018.0, 2534.0, 3030.0, 3065.0, 3956.0, 5139.0, 5764.0, 6506.0, 6507.0, 6538.0, 7042.0, 8412.0, 10891.0, 63826.0 
GO:0071560 BP 3.58e-07  10/629    57/29107 D06 cellular response to transforming growth factor beta stimulus 1399.0, 2534.0, 3987.0, 5139.0, 6660.0, 6662.0, 7525.0, 10891.0, 55553.0, 57669.0 
GO:0001942 BP 5.03e-07   8/629    34/29107 D04 hair follicle development                1956.0, 6662.0, 7042.0, 8323.0, 9355.0, 11166.0, 55366.0, 135228.0 
GO:0042060 BP 8.89e-07  12/629    94/29107 D04 wound healing                            836.0, 1956.0, 2004.0, 2247.0, 4217.0, 4853.0, 5465.0, 6385.0, 7042.0, 10413.0, 58529.0, 84750.0 
GO:0007399 BP 3.28e-06  22/629   328/29107 D04 nervous system development               324.0, 1910.0, 2247.0, 2256.0, 4045.0, 4693.0, 4853.0, 4983.0, 5454.0, 5764.0, 6925.0, 6935.0, 7101.0, 10461.0, 11341.0, 23509.0, 29767.0, 84747.0, 84750.0, 91851.0, 285382.0, 339479.0 
GO:0007165 BP 5.29e-06  47/629  1075/29107 D04 signal transduction                      308.0, 952.0, 1140.0, 1399.0, 1956.0, 2004.0, 2247.0, 2256.0, 2555.0, 2560.0, 2565.0, 2697.0, 3613.0, 3709.0, 4090.0, 4163.0, 4289.0, 4935.0, 4983.0, 5139.0, 5525.0, 5592.0, 6016.0, 6662.0, 6717.0, 7159.0, 8404.0, 8412.0, 8613.0, 8741.0, 8800.0, 8829.0, 9630.0, 11197.0, 26207.0, 53342.0, 55198.0, 55970.0, 80763.0, 84986.0, 85415.0, 94134.0, 143872.0, 158763.0, 221074.0, 252995.0, 260425.0 
GO:0022900 BP 6.18e-06   9/629    61/29107 D04 electron transport chain                 128.0, 217.0, 2108.0, 2110.0, 2731.0, 4199.0, 8630.0, 9249.0, 29958.0 
GO:0016477 BP 7.35e-06  18/629   245/29107 D04 cell migration                           324.0, 387.0, 1399.0, 1901.0, 2195.0, 2262.0, 5286.0, 6383.0, 6385.0, 7042.0, 7049.0, 10082.0, 10461.0, 22836.0, 22919.0, 55604.0, 57326.0, 57381.0 
GO:0045893 BP 1.17e-05  32/629   637/29107 D10 positive regulation of transcription, DNA-templated 183.0, 952.0, 1956.0, 2247.0, 3065.0, 3398.0, 4090.0, 4217.0, 4504.0, 4693.0, 4781.0, 5080.0, 5465.0, 5978.0, 6096.0, 6657.0, 6662.0, 6925.0, 7003.0, 9355.0, 10413.0, 10891.0, 23541.0, 27131.0, 29969.0, 55366.0, 55840.0, 64067.0, 79618.0, 84105.0, 94241.0, 116931.0 
GO:0008360 BP 2.26e-05  13/629   149/29107 D06 regulation of cell shape                 387.0, 2059.0, 2534.0, 4289.0, 5028.0, 5764.0, 7430.0, 10810.0, 10979.0, 22836.0, 55742.0, 55785.0, 57381.0 
GO:0048663 BP 2.31e-05   5/629    17/29107 D04 neuron fate commitment                   429.0, 3398.0, 5080.0, 5454.0, 25925.0 
GO:0006829 BP 2.50e-05   4/629     9/29107 D08 zinc ion transport                       4504.0, 7779.0, 55334.0, 64116.0 
GO:0060041 BP 2.96e-05   8/629    57/29107 D03 retina development in camera-type eye    658.0, 5080.0, 6096.0, 6662.0, 7101.0, 7275.0, 9355.0, 10461.0 
GO:0055072 BP 3.79e-05   6/629    30/29107 D09 iron ion homeostasis                     567.0, 3077.0, 9843.0, 30061.0, 56898.0, 79901.0 
GO:0031532 BP 3.82e-05   8/629    59/29107 D07 actin cytoskeleton reorganization        387.0, 1901.0, 2059.0, 4289.0, 7430.0, 8829.0, 55742.0, 84168.0 
GO:2000741 BP 3.95e-05   3/629     4/29107 D07 positive regulation of mesenchymal stem cell differentiation 6660.0, 6662.0, 55553.0 
GO:0006853 BP 3.95e-05   3/629     4/29107 D09 carnitine shuttle                        788.0, 1374.0, 1376.0 
GO:0032570 BP 6.70e-05   6/629    33/29107 D06 response to progesterone                 952.0, 2560.0, 2706.0, 5764.0, 7042.0, 10413.0 
GO:0030036 BP 6.99e-05  13/629   166/29107 D06 actin cytoskeleton organization          387.0, 4983.0, 5592.0, 9749.0, 10611.0, 10810.0, 27295.0, 55785.0, 56907.0, 57381.0, 81624.0, 154796.0, 154810.0 
GO:0048856 BP 8.32e-05   7/629    49/29107 D02 anatomical structure development         2139.0, 3174.0, 5080.0, 6935.0, 7101.0, 8404.0, 11197.0 
GO:0010977 BP 8.67e-05   8/629    66/29107 D08 negative regulation of neuron projection development 387.0, 567.0, 952.0, 1809.0, 3956.0, 4504.0, 8934.0, 23557.0 
GO:0001764 BP 8.73e-05  10/629   104/29107 D05 neuron migration                         429.0, 1399.0, 2534.0, 2823.0, 4915.0, 5080.0, 5592.0, 8829.0, 23284.0, 387119.0 
GO:0005829 CC 3.50e-18 204/629  5293/29107 D02 cytosol                                  48.0, 51.0, 120.0, 128.0, 183.0, 216.0, 223.0, 225.0, 230.0, 308.0, 324.0, 387.0, 394.0, 501.0, 567.0, 596.0, 663.0, 788.0, 824.0, 836.0, 1031.0, 1399.0, 1615.0, 1635.0, 1666.0, 1809.0, 1962.0, 2053.0, 2139.0, 2184.0, 2273.0, 2534.0, 2706.0, 2752.0, 2760.0, 2949.0, 2950.0, 3065.0, 3174.0, 3398.0, 3437.0, 3613.0, 3945.0, 3956.0, 3987.0, 4026.0, 4045.0, 4090.0, 4128.0, 4163.0, 4199.0, 4217.0, 4281.0, 4289.0, 4504.0, 4534.0, 4601.0, 4604.0, 4638.0, 4907.0, 4915.0, 5052.0, 5080.0, 5130.0, 5139.0, 5208.0, 5236.0, 5255.0, 5264.0, 5269.0, 5270.0, 5286.0, 5375.0, 5396.0, 5507.0, 5525.0, 5576.0, 5578.0, 5592.0, 5654.0, 5824.0, 5827.0, 5828.0, 5978.0, 6017.0, 6284.0, 6303.0, 6657.0, 6717.0, 6935.0, 7159.0, 7274.0, 7275.0, 7430.0, 7525.0, 8099.0, 8139.0, 8424.0, 8556.0, 8644.0, 8682.0, 8741.0, 8829.0, 8850.0, 8895.0, 8934.0, 8991.0, 9104.0, 9455.0, 9459.0, 9588.0, 10160.0, 10221.0, 10247.0, 10252.0, 10413.0, 10611.0, 10768.0, 10804.0, 10979.0, 10993.0, 11031.0, 11160.0, 11261.0, 11278.0, 22836.0, 22919.0, 23365.0, 23382.0, 23475.0, 23541.0, 23576.0, 23586.0, 23683.0, 23743.0, 26084.0, 26092.0, 26207.0, 27131.0, 27233.0, 27295.0, 27303.0, 29968.0, 30061.0, 30851.0, 51071.0, 51084.0, 51170.0, 51191.0, 51259.0, 51268.0, 51666.0, 54994.0, 55062.0, 55256.0, 55300.0, 55604.0, 55667.0, 55742.0, 55816.0, 55893.0, 55916.0, 56034.0, 56776.0, 56898.0, 56907.0, 57161.0, 57326.0, 57494.0, 57514.0, 57669.0, 58488.0, 63826.0, 64750.0, 64854.0, 79618.0, 79870.0, 80216.0, 80243.0, 81624.0, 81846.0, 84085.0, 84747.0, 84986.0, 85415.0, 85439.0, 85457.0, 94241.0, 124540.0, 135228.0, 140576.0, 146556.0, 147657.0, 150280.0, 152137.0, 154796.0, 154810.0, 171024.0, 202333.0, 219736.0, 253827.0, 284434.0, 440498.0, 652968.0 
GO:0005886 CC 6.15e-16 176/629  4502/29107 D03 plasma membrane                          19.0, 108.0, 117.0, 120.0, 136.0, 324.0, 361.0, 387.0, 394.0, 567.0, 658.0, 824.0, 952.0, 1008.0, 1363.0, 1734.0, 1901.0, 1910.0, 1956.0, 2040.0, 2059.0, 2157.0, 2195.0, 2262.0, 2273.0, 2534.0, 2555.0, 2560.0, 2565.0, 2697.0, 2706.0, 2731.0, 2752.0, 2823.0, 2950.0, 3077.0, 3385.0, 3709.0, 3730.0, 3782.0, 3977.0, 3987.0, 4026.0, 4045.0, 4163.0, 4504.0, 4534.0, 4638.0, 4735.0, 4853.0, 4907.0, 4915.0, 4935.0, 5028.0, 5130.0, 5255.0, 5269.0, 5286.0, 5348.0, 5445.0, 5576.0, 5578.0, 5592.0, 5654.0, 5764.0, 5786.0, 5803.0, 6016.0, 6284.0, 6383.0, 6385.0, 6506.0, 6507.0, 6538.0, 6565.0, 6581.0, 6975.0, 7037.0, 7099.0, 7275.0, 7430.0, 7525.0, 7779.0, 8323.0, 8601.0, 8613.0, 8671.0, 8801.0, 8829.0, 8895.0, 8934.0, 9071.0, 9262.0, 9378.0, 9455.0, 9630.0, 9749.0, 9843.0, 9848.0, 10082.0, 10252.0, 10461.0, 10791.0, 10936.0, 10979.0, 11031.0, 11160.0, 11261.0, 22836.0, 22929.0, 23305.0, 23418.0, 23586.0, 23620.0, 23657.0, 23705.0, 23768.0, 25927.0, 30061.0, 30851.0, 51199.0, 51374.0, 51458.0, 51760.0, 53832.0, 53919.0, 54756.0, 54762.0, 55198.0, 55256.0, 55273.0, 55300.0, 55366.0, 55540.0, 55604.0, 55667.0, 55742.0, 55970.0, 56034.0, 56776.0, 57088.0, 57381.0, 57669.0, 57678.0, 58489.0, 58494.0, 63826.0, 64116.0, 64750.0, 79901.0, 80036.0, 80243.0, 80723.0, 81031.0, 83604.0, 84168.0, 84239.0, 84329.0, 84418.0, 84986.0, 85315.0, 85415.0, 93129.0, 116238.0, 116372.0, 130574.0, 135228.0, 140576.0, 154091.0, 154796.0, 154810.0, 166647.0, 202333.0, 252995.0, 260425.0, 728215.0 
GO:0070062 CC 5.24e-13 100/629  2169/29107 D06 extracellular exosome                    38.0, 48.0, 128.0, 183.0, 216.0, 217.0, 223.0, 230.0, 308.0, 387.0, 427.0, 501.0, 567.0, 754.0, 824.0, 952.0, 1363.0, 1615.0, 2040.0, 2053.0, 2059.0, 2184.0, 2195.0, 2202.0, 2519.0, 2752.0, 2760.0, 2823.0, 2950.0, 3385.0, 3945.0, 3956.0, 3977.0, 4735.0, 4907.0, 5052.0, 5236.0, 5269.0, 5286.0, 5375.0, 5446.0, 5480.0, 5576.0, 5578.0, 5654.0, 5786.0, 6385.0, 6565.0, 6717.0, 7037.0, 7049.0, 7430.0, 7525.0, 8338.0, 8364.0, 8366.0, 8424.0, 8644.0, 8671.0, 8741.0, 8895.0, 8934.0, 8991.0, 9068.0, 9588.0, 9630.0, 10217.0, 10247.0, 10529.0, 10768.0, 10791.0, 10810.0, 11261.0, 22836.0, 23365.0, 23475.0, 23541.0, 23576.0, 23743.0, 23768.0, 29968.0, 30851.0, 51084.0, 51458.0, 55198.0, 55604.0, 55970.0, 56034.0, 56898.0, 57381.0, 57402.0, 79901.0, 84418.0, 114899.0, 130589.0, 140576.0, 146556.0, 151742.0, 157310.0, 283537.0 
GO:0005737 CC 5.45e-11 166/629  4724/29107 D02 cytoplasm                                48.0, 108.0, 205.0, 216.0, 223.0, 308.0, 324.0, 361.0, 394.0, 596.0, 663.0, 664.0, 754.0, 767.0, 824.0, 836.0, 901.0, 1031.0, 1615.0, 1901.0, 1956.0, 1979.0, 2247.0, 2256.0, 2273.0, 2560.0, 2697.0, 2746.0, 2752.0, 2950.0, 3065.0, 3149.0, 3398.0, 3400.0, 3437.0, 3613.0, 3782.0, 3945.0, 3956.0, 3983.0, 3987.0, 4090.0, 4163.0, 4217.0, 4289.0, 4493.0, 4504.0, 4534.0, 4638.0, 4735.0, 4935.0, 4983.0, 5052.0, 5080.0, 5236.0, 5269.0, 5286.0, 5375.0, 5480.0, 5525.0, 5576.0, 5578.0, 5592.0, 5784.0, 5824.0, 5827.0, 5978.0, 6284.0, 6538.0, 6641.0, 6657.0, 6717.0, 7009.0, 7049.0, 7099.0, 7159.0, 7275.0, 7430.0, 7779.0, 8099.0, 8139.0, 8412.0, 8556.0, 8601.0, 8644.0, 8741.0, 8895.0, 8934.0, 9071.0, 9104.0, 9315.0, 9455.0, 9588.0, 9848.0, 9960.0, 10221.0, 10247.0, 10413.0, 10461.0, 10518.0, 10768.0, 10979.0, 11261.0, 22929.0, 23365.0, 23475.0, 23541.0, 23586.0, 25927.0, 26137.0, 26207.0, 27233.0, 27303.0, 28951.0, 29958.0, 29968.0, 29969.0, 30061.0, 30851.0, 50808.0, 51170.0, 51191.0, 54994.0, 55022.0, 55062.0, 55225.0, 55256.0, 55589.0, 55742.0, 55785.0, 55796.0, 55816.0, 55893.0, 56776.0, 56898.0, 57494.0, 63826.0, 64750.0, 65975.0, 79618.0, 79870.0, 80114.0, 80763.0, 81624.0, 81846.0, 84293.0, 84986.0, 90865.0, 94134.0, 113612.0, 120376.0, 124540.0, 128077.0, 130574.0, 130589.0, 140576.0, 152137.0, 167410.0, 202151.0, 219736.0, 221687.0, 222658.0, 253827.0, 260425.0, 375743.0, 387119.0 
GO:0048471 CC 5.58e-11  46/629   713/29107 D02 perinuclear region of cytoplasm          19.0, 324.0, 663.0, 1956.0, 2040.0, 2195.0, 2534.0, 2706.0, 3065.0, 3077.0, 3625.0, 3987.0, 4504.0, 4735.0, 4915.0, 5578.0, 5764.0, 6284.0, 6507.0, 7037.0, 7099.0, 7159.0, 7430.0, 8099.0, 8934.0, 9588.0, 9843.0, 10335.0, 10791.0, 23557.0, 27131.0, 51191.0, 51374.0, 55273.0, 55916.0, 56776.0, 56907.0, 57402.0, 65975.0, 81031.0, 81846.0, 85415.0, 154091.0, 201931.0, 202333.0, 221074.0 
GO:0005739 CC 5.29e-10  65/629  1307/29107 D05 mitochondrion                            38.0, 48.0, 128.0, 205.0, 501.0, 596.0, 664.0, 788.0, 1374.0, 1376.0, 1583.0, 1666.0, 2004.0, 2040.0, 2108.0, 2139.0, 2534.0, 2631.0, 2697.0, 2731.0, 2746.0, 2752.0, 2950.0, 3030.0, 3032.0, 3437.0, 4128.0, 4199.0, 4329.0, 5028.0, 5264.0, 5445.0, 5578.0, 5827.0, 6717.0, 7374.0, 7915.0, 8424.0, 8801.0, 8895.0, 8934.0, 9588.0, 10247.0, 10449.0, 10891.0, 10993.0, 11112.0, 23597.0, 29958.0, 50808.0, 51287.0, 54996.0, 55526.0, 55760.0, 57546.0, 63933.0, 64757.0, 79611.0, 79783.0, 84263.0, 114971.0, 116151.0, 133686.0, 253827.0, 339479.0 
GO:0005887 CC 4.86e-09  66/629  1413/29107 D04 integral component of plasma membrane    19.0, 108.0, 117.0, 136.0, 361.0, 658.0, 1140.0, 1910.0, 1956.0, 2040.0, 2195.0, 2555.0, 2560.0, 2565.0, 2697.0, 2706.0, 3077.0, 3385.0, 3977.0, 4853.0, 4915.0, 5028.0, 5348.0, 5786.0, 5803.0, 6302.0, 6385.0, 6506.0, 6507.0, 6538.0, 6565.0, 6581.0, 7009.0, 7037.0, 7049.0, 7099.0, 7107.0, 8082.0, 8323.0, 8613.0, 8671.0, 9378.0, 10461.0, 10718.0, 10791.0, 10936.0, 23284.0, 23554.0, 23620.0, 23768.0, 30061.0, 51458.0, 53832.0, 53919.0, 54621.0, 55366.0, 55540.0, 58494.0, 64116.0, 80036.0, 80723.0, 81031.0, 84329.0, 220963.0, 221074.0, 441027.0 
GO:0005925 CC 1.23e-08  30/629   418/29107 D05 focal adhesion                           308.0, 387.0, 567.0, 824.0, 1956.0, 2195.0, 2273.0, 2697.0, 3987.0, 4026.0, 4810.0, 5576.0, 5786.0, 6385.0, 6641.0, 7430.0, 7525.0, 8412.0, 8829.0, 8895.0, 10979.0, 11261.0, 22919.0, 23768.0, 55742.0, 57514.0, 57669.0, 79038.0, 85440.0, 171024.0 
GO:0005759 CC 3.08e-07  26/629   381/29107 D05 mitochondrial matrix                     38.0, 205.0, 217.0, 501.0, 1583.0, 1666.0, 2108.0, 2110.0, 2731.0, 2746.0, 4329.0, 7915.0, 8801.0, 10247.0, 10449.0, 11112.0, 23597.0, 29958.0, 50808.0, 51166.0, 55526.0, 57546.0, 64850.0, 79611.0, 123688.0, 133686.0 
GO:0009986 CC 1.65e-06  32/629   581/29107 D02 cell surface                             117.0, 952.0, 1956.0, 2262.0, 3730.0, 3956.0, 4693.0, 4853.0, 4907.0, 5028.0, 5764.0, 6383.0, 6385.0, 6506.0, 6507.0, 6975.0, 7037.0, 7049.0, 7099.0, 8323.0, 8671.0, 8829.0, 9378.0, 10082.0, 10791.0, 10979.0, 11197.0, 23657.0, 56034.0, 58494.0, 84168.0, 135228.0 
GO:0030027 CC 2.97e-06  16/629   185/29107 D04 lamellipodium                            324.0, 387.0, 1809.0, 2195.0, 3983.0, 4163.0, 4638.0, 4810.0, 9459.0, 10810.0, 55604.0, 55742.0, 55785.0, 57514.0, 154796.0, 348110.0 
GO:0098978 CC 4.19e-06  22/629   333/29107 D04 glutamatergic synapse                    387.0, 1008.0, 1488.0, 2059.0, 2534.0, 2823.0, 4983.0, 5028.0, 6506.0, 7525.0, 8404.0, 8829.0, 9455.0, 10082.0, 10160.0, 10718.0, 10810.0, 23284.0, 55752.0, 58489.0, 64854.0, 93664.0 
GO:0045121 CC 5.53e-06  18/629   240/29107 D04 membrane raft                            19.0, 108.0, 824.0, 836.0, 1901.0, 1910.0, 1956.0, 2040.0, 2534.0, 2697.0, 3945.0, 6385.0, 6506.0, 8613.0, 11160.0, 64750.0, 79870.0, 130574.0 
GO:1990712 CC 1.41e-05   4/629     8/29107 D05 HFE-transferrin receptor complex         567.0, 658.0, 3077.0, 7037.0 
GO:0005777 CC 2.09e-05  11/629   107/29107 D06 peroxisome                               51.0, 225.0, 1962.0, 2053.0, 5264.0, 5824.0, 8800.0, 10247.0, 51268.0, 54996.0, 84263.0 
GO:0001725 CC 2.19e-05   9/629    71/29107 D04 stress fiber                             3983.0, 4026.0, 4638.0, 10529.0, 10611.0, 10979.0, 27295.0, 55752.0, 171024.0 
GO:0016323 CC 4.08e-05  16/629   228/29107 D04 basolateral plasma membrane              19.0, 361.0, 952.0, 1956.0, 2760.0, 5028.0, 7037.0, 7430.0, 8613.0, 8671.0, 9843.0, 23705.0, 30061.0, 51458.0, 53919.0, 64116.0 
GO:0005778 CC 7.77e-05   8/629    65/29107 D07 peroxisomal membrane                     51.0, 225.0, 5824.0, 5827.0, 5828.0, 8800.0, 23305.0, 252995.0 
GO:0097449 CC 9.31e-05   4/629    12/29107 D05 astrocyte projection                     2706.0, 6506.0, 7430.0, 23657.0 
GO:0005938 CC 1.01e-04  12/629   149/29107 D03 cell cortex                              120.0, 387.0, 2059.0, 3709.0, 4289.0, 4735.0, 9936.0, 10979.0, 22836.0, 56776.0, 56907.0, 219736.0 
GO:0005741 CC 1.58e-04  13/629   180/29107 D06 mitochondrial outer membrane             596.0, 664.0, 1374.0, 2631.0, 2697.0, 3032.0, 4128.0, 4504.0, 23305.0, 54996.0, 57678.0, 64757.0, 116151.0 
GO:0001726 CC 2.02e-04   9/629    94/29107 D04 ruffle                                   4289.0, 4534.0, 7099.0, 7430.0, 26084.0, 27131.0, 55198.0, 55785.0, 154796.0 
GO:0005576 CC 2.54e-04  64/629  1854/29107 D02 extracellular region                     183.0, 230.0, 308.0, 341.0, 361.0, 427.0, 567.0, 2157.0, 2202.0, 2247.0, 2256.0, 2262.0, 2519.0, 2760.0, 2950.0, 3547.0, 3625.0, 3730.0, 3956.0, 4045.0, 4853.0, 5125.0, 5236.0, 5269.0, 5270.0, 5445.0, 5446.0, 5654.0, 5764.0, 5803.0, 6284.0, 6975.0, 7037.0, 7042.0, 7078.0, 7275.0, 8364.0, 8366.0, 8404.0, 8741.0, 9588.0, 10718.0, 11197.0, 23418.0, 25840.0, 29106.0, 51071.0, 55540.0, 56034.0, 56884.0, 79630.0, 79642.0, 84293.0, 90865.0, 91851.0, 116372.0, 130574.0, 135228.0, 167681.0, 252995.0, 339479.0, 387758.0, 389203.0, 729085.0 
GO:0005923 CC 3.05e-04  10/629   121/29107 D06 bicellular tight junction                117.0, 324.0, 4810.0, 9071.0, 23586.0, 54532.0, 58494.0, 154796.0, 154810.0, 260425.0 
GO:0016324 CC 3.33e-04  19/629   358/29107 D04 apical plasma membrane                   1956.0, 2195.0, 2697.0, 2760.0, 4810.0, 4935.0, 5028.0, 5348.0, 6565.0, 7430.0, 8323.0, 10768.0, 10804.0, 23418.0, 51458.0, 55686.0, 64116.0, 79901.0, 84329.0 
GO:0016021 CC 4.13e-04 106/629  3525/29107 D03 integral component of membrane           225.0, 361.0, 754.0, 788.0, 952.0, 1734.0, 1901.0, 2262.0, 2681.0, 3547.0, 3709.0, 3782.0, 4128.0, 4935.0, 5139.0, 5827.0, 6383.0, 6538.0, 6747.0, 7009.0, 7779.0, 8323.0, 8613.0, 8992.0, 9071.0, 9249.0, 9741.0, 9843.0, 9848.0, 9936.0, 10335.0, 10804.0, 11160.0, 11237.0, 23231.0, 23284.0, 23305.0, 23418.0, 23432.0, 23554.0, 23657.0, 23705.0, 25834.0, 26002.0, 26092.0, 26123.0, 27333.0, 28316.0, 30061.0, 51259.0, 51313.0, 51374.0, 51522.0, 54741.0, 54756.0, 54762.0, 55273.0, 55334.0, 56674.0, 57088.0, 57678.0, 64757.0, 79794.0, 79901.0, 80723.0, 81031.0, 83604.0, 84168.0, 84239.0, 84275.0, 84329.0, 84418.0, 84620.0, 84750.0, 85315.0, 93129.0, 113201.0, 113452.0, 113612.0, 116135.0, 116151.0, 116238.0, 116843.0, 129642.0, 145407.0, 146223.0, 151742.0, 154091.0, 162073.0, 165215.0, 166647.0, 201931.0, 203427.0, 219902.0, 220963.0, 221687.0, 252995.0, 285440.0, 337867.0, 340596.0, 388335.0, 389203.0, 399948.0, 644538.0, 728215.0, 100996492.0 
GO:0016020 CC 4.48e-04  70/629  2121/29107 D02 membrane                                 51.0, 108.0, 120.0, 308.0, 567.0, 596.0, 754.0, 952.0, 1374.0, 1615.0, 1734.0, 1956.0, 2040.0, 3547.0, 3709.0, 3945.0, 4534.0, 4853.0, 4907.0, 4935.0, 5125.0, 5286.0, 5525.0, 5576.0, 5786.0, 5827.0, 5828.0, 6302.0, 6506.0, 6507.0, 6581.0, 6717.0, 7009.0, 7037.0, 7107.0, 7430.0, 8364.0, 8366.0, 8412.0, 8613.0, 8671.0, 8741.0, 8991.0, 9588.0, 9936.0, 10413.0, 10611.0, 23305.0, 23365.0, 23509.0, 23554.0, 23683.0, 25840.0, 26092.0, 27333.0, 51635.0, 55198.0, 55300.0, 55540.0, 57326.0, 81846.0, 84263.0, 85439.0, 93129.0, 114899.0, 129642.0, 146556.0, 260425.0, 340596.0, 399948.0 
GO:0036186 CC 4.66e-04   2/629     2/29107 D08 early phagosome membrane                 11031.0, 55198.0 
GO:0030054 CC 5.32e-04  13/629   204/29107 D02 cell junction                            387.0, 1956.0, 2697.0, 4774.0, 4810.0, 7159.0, 8895.0, 9848.0, 10804.0, 10979.0, 54994.0, 154796.0, 260425.0 
GO:0005615 CC 7.58e-04  58/629  1708/29107 D02 extracellular space                      183.0, 427.0, 567.0, 1363.0, 1519.0, 1809.0, 1956.0, 2040.0, 2157.0, 2202.0, 2247.0, 2262.0, 2519.0, 2662.0, 2950.0, 3077.0, 3625.0, 3730.0, 3956.0, 4504.0, 4693.0, 5052.0, 5125.0, 5269.0, 5270.0, 5446.0, 5654.0, 5764.0, 6284.0, 6975.0, 7037.0, 7042.0, 7049.0, 7078.0, 7430.0, 8404.0, 8741.0, 8829.0, 8991.0, 9068.0, 9588.0, 10082.0, 10418.0, 10461.0, 10718.0, 11341.0, 23768.0, 26002.0, 53342.0, 56034.0, 57402.0, 79632.0, 80763.0, 90865.0, 114899.0, 116135.0, 135228.0, 140576.0 
GO:0005515 MF 4.43e-30 409/629 12418/29107 D02 protein binding                          19.0, 48.0, 117.0, 136.0, 183.0, 205.0, 216.0, 225.0, 230.0, 308.0, 324.0, 341.0, 361.0, 387.0, 394.0, 429.0, 501.0, 567.0, 596.0, 658.0, 663.0, 664.0, 754.0, 767.0, 788.0, 824.0, 836.0, 1031.0, 1112.0, 1140.0, 1363.0, 1376.0, 1399.0, 1488.0, 1519.0, 1583.0, 1615.0, 1635.0, 1809.0, 1901.0, 1910.0, 1956.0, 1962.0, 1979.0, 2004.0, 2018.0, 2040.0, 2059.0, 2108.0, 2110.0, 2139.0, 2157.0, 2184.0, 2195.0, 2202.0, 2247.0, 2256.0, 2262.0, 2273.0, 2519.0, 2534.0, 2565.0, 2631.0, 2697.0, 2706.0, 2746.0, 2752.0, 2823.0, 2949.0, 2950.0, 3006.0, 3030.0, 3032.0, 3065.0, 3077.0, 3149.0, 3385.0, 3398.0, 3400.0, 3437.0, 3547.0, 3613.0, 3625.0, 3730.0, 3945.0, 3956.0, 3977.0, 3983.0, 3987.0, 4026.0, 4045.0, 4090.0, 4128.0, 4163.0, 4217.0, 4281.0, 4289.0, 4493.0, 4504.0, 4534.0, 4601.0, 4604.0, 4638.0, 4693.0, 4735.0, 4853.0, 4907.0, 4915.0, 4935.0, 5028.0, 5052.0, 5080.0, 5125.0, 5130.0, 5139.0, 5208.0, 5236.0, 5264.0, 5270.0, 5375.0, 5396.0, 5451.0, 5454.0, 5465.0, 5480.0, 5507.0, 5509.0, 5525.0, 5576.0, 5578.0, 5592.0, 5654.0, 5764.0, 5784.0, 5786.0, 5803.0, 5824.0, 5827.0, 5828.0, 5978.0, 6016.0, 6017.0, 6096.0, 6284.0, 6302.0, 6303.0, 6383.0, 6385.0, 6506.0, 6507.0, 6565.0, 6581.0, 6641.0, 6657.0, 6660.0, 6662.0, 6717.0, 6747.0, 6925.0, 6935.0, 7003.0, 7009.0, 7037.0, 7042.0, 7049.0, 7078.0, 7099.0, 7107.0, 7159.0, 7227.0, 7274.0, 7374.0, 7430.0, 7525.0, 7779.0, 8099.0, 8139.0, 8323.0, 8364.0, 8366.0, 8404.0, 8412.0, 8424.0, 8556.0, 8601.0, 8613.0, 8671.0, 8682.0, 8800.0, 8801.0, 8829.0, 8850.0, 8879.0, 8895.0, 8934.0, 8991.0, 8992.0, 9071.0, 9315.0, 9355.0, 9378.0, 9455.0, 9459.0, 9588.0, 9630.0, 9741.0, 9749.0, 9760.0, 9848.0, 9936.0, 10082.0, 10160.0, 10217.0, 10221.0, 10247.0, 10252.0, 10335.0, 10413.0, 10418.0, 10449.0, 10461.0, 10472.0, 10518.0, 10529.0, 10611.0, 10668.0, 10768.0, 10791.0, 10804.0, 10827.0, 10891.0, 10979.0, 10993.0, 11031.0, 11112.0, 11160.0, 11197.0, 11237.0, 11261.0, 11278.0, 11341.0, 22836.0, 22919.0, 22929.0, 23284.0, 23365.0, 23382.0, 23418.0, 23432.0, 23475.0, 23554.0, 23557.0, 23586.0, 23657.0, 23660.0, 23683.0, 23705.0, 25840.0, 25925.0, 25927.0, 26002.0, 26092.0, 26123.0, 26207.0, 27131.0, 27295.0, 27314.0, 28951.0, 29106.0, 29767.0, 29968.0, 29969.0, 30061.0, 30851.0, 50808.0, 51071.0, 51170.0, 51191.0, 51199.0, 51259.0, 51268.0, 51374.0, 51458.0, 51522.0, 51635.0, 51760.0, 53832.0, 54532.0, 54741.0, 54762.0, 54898.0, 54994.0, 55022.0, 55062.0, 55198.0, 55256.0, 55273.0, 55334.0, 55366.0, 55526.0, 55540.0, 55553.0, 55604.0, 55686.0, 55742.0, 55752.0, 55760.0, 55796.0, 55840.0, 55916.0, 55970.0, 56034.0, 56674.0, 56884.0, 56898.0, 56907.0, 57088.0, 57161.0, 57326.0, 57381.0, 57402.0, 57669.0, 57678.0, 58488.0, 58489.0, 58494.0, 58529.0, 63826.0, 63933.0, 63951.0, 64750.0, 64757.0, 64854.0, 65983.0, 79038.0, 79607.0, 79611.0, 79618.0, 79632.0, 79635.0, 79794.0, 79901.0, 80216.0, 80723.0, 80763.0, 81563.0, 81846.0, 83604.0, 84105.0, 84168.0, 84217.0, 84418.0, 84437.0, 84747.0, 84950.0, 84986.0, 85315.0, 85439.0, 85440.0, 85457.0, 90411.0, 90865.0, 91750.0, 93129.0, 94241.0, 113452.0, 114899.0, 114971.0, 115560.0, 116135.0, 116151.0, 116238.0, 116931.0, 124540.0, 130574.0, 140576.0, 144608.0, 146223.0, 147463.0, 147657.0, 150280.0, 151230.0, 152137.0, 154796.0, 154810.0, 157310.0, 158293.0, 163050.0, 167410.0, 167681.0, 171024.0, 202151.0, 219736.0, 220963.0, 221687.0, 253827.0, 260425.0, 283578.0, 337867.0, 340596.0, 348110.0, 388335.0, 389203.0, 414149.0, 440097.0, 440498.0, 652968.0, 100861412.0, 101928601.0 
GO:0042802 MF 1.32e-09  70/629  1495/29107 D03 identical protein binding                38.0, 128.0, 429.0, 567.0, 596.0, 664.0, 952.0, 1374.0, 1399.0, 1635.0, 1666.0, 1809.0, 1956.0, 2040.0, 2247.0, 2534.0, 2706.0, 2746.0, 2752.0, 2949.0, 3437.0, 3945.0, 3956.0, 4199.0, 4217.0, 4281.0, 4289.0, 5052.0, 5130.0, 5445.0, 5454.0, 5654.0, 6303.0, 6383.0, 6385.0, 6925.0, 7037.0, 7099.0, 7159.0, 7430.0, 7915.0, 8424.0, 8671.0, 9071.0, 9455.0, 9588.0, 10247.0, 10768.0, 22919.0, 22929.0, 23475.0, 23586.0, 29968.0, 51458.0, 55198.0, 63826.0, 63951.0, 64750.0, 65983.0, 79607.0, 79618.0, 79901.0, 81846.0, 84105.0, 84329.0, 114899.0, 124540.0, 154810.0, 652968.0, 100861412.0 
GO:0042803 MF 8.62e-08  38/629   671/29107 D04 protein homodimerization activity        51.0, 225.0, 567.0, 596.0, 664.0, 2040.0, 2053.0, 2731.0, 3613.0, 3625.0, 4217.0, 4281.0, 4289.0, 4693.0, 4915.0, 5130.0, 5446.0, 6284.0, 7037.0, 7042.0, 8800.0, 10518.0, 10993.0, 23305.0, 23705.0, 51084.0, 51166.0, 53342.0, 54994.0, 55198.0, 55553.0, 56034.0, 63826.0, 133686.0, 140576.0, 146556.0, 201931.0, 387758.0 
GO:0003779 MF 1.36e-06  20/629   263/29107 D04 actin binding                            2059.0, 3983.0, 4604.0, 4638.0, 4983.0, 6641.0, 7430.0, 9455.0, 9749.0, 10611.0, 10810.0, 10979.0, 27295.0, 29767.0, 55742.0, 56776.0, 56907.0, 58529.0, 81624.0, 171024.0 
GO:0030170 MF 2.54e-06   9/629    55/29107 D05 pyridoxal phosphate binding              2731.0, 8879.0, 10993.0, 29968.0, 51166.0, 54996.0, 63826.0, 64757.0, 64850.0 
GO:0016616 MF 5.52e-06   6/629    22/29107 D04 oxidoreductase activity, acting on the CH-OH group of donors, NAD or NADP as acceptor 1488.0, 9249.0, 11112.0, 51084.0, 51170.0, 56898.0 
GO:0009055 MF 8.12e-06   9/629    63/29107 D03 electron transfer activity               128.0, 217.0, 2108.0, 2110.0, 2731.0, 4199.0, 8630.0, 9249.0, 29958.0 
GO:1903763 MF 3.95e-05   3/629     4/29107 D07 gap junction channel activity involved in cell communication by electrical coupling 2697.0, 2706.0, 10804.0 
GO:0003700 MF 4.36e-05  24/629   444/29107 D02 DNA-binding transcription factor activity 429.0, 1112.0, 2004.0, 3174.0, 4774.0, 5080.0, 5454.0, 5465.0, 5978.0, 6096.0, 6657.0, 6660.0, 6662.0, 6925.0, 6935.0, 7003.0, 7227.0, 11166.0, 11278.0, 23660.0, 55553.0, 55893.0, 115560.0, 163050.0 
GO:0016491 MF 4.82e-05  11/629   117/29107 D02 oxidoreductase activity                  2108.0, 2110.0, 2157.0, 8630.0, 9843.0, 29958.0, 51635.0, 55256.0, 56898.0, 79901.0, 84263.0 
GO:0031625 MF 8.97e-05  18/629   296/29107 D05 ubiquitin protein ligase binding         324.0, 596.0, 1734.0, 1956.0, 4090.0, 4281.0, 5080.0, 5576.0, 7009.0, 8323.0, 9588.0, 10221.0, 10891.0, 11160.0, 23586.0, 28951.0, 51666.0, 152137.0 
GO:0003985 MF 9.72e-05   3/629     5/29107 D07 acetyl-CoA C-acetyltransferase activity  38.0, 3030.0, 10449.0 
```
