## Supplementary material for "Transcriptional and genetic sex differences for schizophrenia across the dorsolateral prefrontal cortex, hippocampus, and caudate nucleus": Data S4: GO_analysis_module_blue.txt

```
GO:0015031 BP 2.29e-07 36/1136   357/29107 D05 protein transport                        321.0, 738.0, 1497.0, 4580.0, 5119.0, 5866.0, 8527.0, 9546.0, 9609.0, 9907.0, 10270.0, 10807.0, 10897.0, 11316.0, 11336.0, 23265.0, 23457.0, 25930.0, 29911.0, 51272.0, 55317.0, 55738.0, 57576.0, 79585.0, 79643.0, 79874.0, 80199.0, 84364.0, 84971.0, 89849.0, 92714.0, 93343.0, 113178.0, 115703.0, 129880.0, 158056.0 
GO:0007005 BP 2.73e-06 13/1136    70/29107 D05 mitochondrion organization               4580.0, 6901.0, 7015.0, 8834.0, 9361.0, 23277.0, 27429.0, 55154.0, 55210.0, 81858.0, 89941.0, 124997.0, 125170.0 
GO:0043162 BP 4.52e-06  7/1136    19/29107 D09 ubiquitin-dependent protein catabolic process via the multivesicular body sorting pathway 10013.0, 25930.0, 51160.0, 55048.0, 55658.0, 79720.0, 93343.0 
GO:0006357 BP 5.51e-06 99/1136  1598/29107 D10 regulation of transcription by RNA polymerase II 1628.0, 1874.0, 1877.0, 1961.0, 2077.0, 2648.0, 2738.0, 3104.0, 3661.0, 3727.0, 4661.0, 4772.0, 5453.0, 5585.0, 5989.0, 5990.0, 6601.0, 6720.0, 6721.0, 6837.0, 6911.0, 6929.0, 7023.0, 7625.0, 7629.0, 7709.0, 7755.0, 7760.0, 7988.0, 8427.0, 9278.0, 9580.0, 9612.0, 9726.0, 10025.0, 10620.0, 10629.0, 10743.0, 10847.0, 22877.0, 23060.0, 23090.0, 23119.0, 23361.0, 25799.0, 26048.0, 26145.0, 26205.0, 51043.0, 51341.0, 51586.0, 51588.0, 54862.0, 54923.0, 55257.0, 55311.0, 55657.0, 55663.0, 57215.0, 57567.0, 57593.0, 58491.0, 65980.0, 79759.0, 79797.0, 79943.0, 83637.0, 84330.0, 84619.0, 84717.0, 84838.0, 84878.0, 90485.0, 92595.0, 115509.0, 115950.0, 116412.0, 116448.0, 126208.0, 146542.0, 147807.0, 147808.0, 149076.0, 155054.0, 162979.0, 170302.0, 200014.0, 284346.0, 284358.0, 285971.0, 286075.0, 286128.0, 340385.0, 374655.0, 388569.0, 100131017.0, 100132074.0, 100289678.0, 100507290.0 
GO:0000122 BP 1.40e-05 62/1136   894/29107 D11 negative regulation of transcription by RNA polymerase II 1487.0, 1877.0, 2077.0, 3054.0, 3661.0, 4851.0, 5727.0, 5916.0, 6497.0, 6720.0, 6721.0, 6911.0, 6929.0, 7329.0, 7376.0, 7593.0, 7703.0, 7709.0, 7755.0, 7936.0, 8427.0, 9112.0, 9139.0, 9569.0, 9580.0, 9612.0, 9759.0, 10014.0, 10174.0, 10459.0, 10919.0, 22980.0, 23119.0, 25855.0, 26145.0, 29997.0, 51043.0, 51341.0, 51547.0, 51548.0, 51588.0, 54531.0, 55192.0, 55657.0, 56257.0, 57215.0, 57332.0, 79759.0, 79813.0, 80764.0, 81857.0, 84619.0, 84878.0, 84934.0, 92595.0, 124790.0, 146542.0, 155054.0, 161882.0, 162979.0, 170302.0, 200014.0 
GO:0035195 BP 1.03e-07  2/1136   557/29107 D09 gene silencing by miRNA                  4343.0, 126374.0 
GO:0050911 BP 1.71e-07  0/1136   401/29107 D05 detection of chemical stimulus involved in sensory perception of smell  
GO:0006396 BP 1.87e-05  2/1136   422/29107 D07 RNA processing                           27037.0, 79039.0 
GO:0005829 CC 2.67e-32 369/1136  5293/29107 D02 cytosol                                  30.0, 156.0, 208.0, 215.0, 221.0, 327.0, 369.0, 547.0, 581.0, 738.0, 755.0, 823.0, 994.0, 997.0, 1152.0, 1212.0, 1312.0, 1445.0, 1454.0, 1616.0, 1627.0, 1723.0, 1760.0, 1802.0, 1819.0, 1856.0, 1857.0, 2021.0, 2036.0, 2049.0, 2068.0, 2077.0, 2194.0, 2245.0, 2356.0, 2539.0, 2580.0, 2582.0, 2584.0, 2592.0, 2671.0, 2781.0, 2873.0, 2875.0, 3029.0, 3145.0, 3257.0, 3551.0, 3611.0, 3636.0, 3661.0, 3706.0, 3795.0, 4123.0, 4215.0, 4282.0, 4343.0, 4357.0, 4358.0, 4524.0, 4597.0, 4598.0, 4661.0, 4723.0, 4772.0, 4793.0, 4795.0, 4851.0, 4854.0, 4968.0, 5050.0, 5116.0, 5119.0, 5152.0, 5209.0, 5211.0, 5214.0, 5261.0, 5335.0, 5339.0, 5424.0, 5434.0, 5441.0, 5526.0, 5531.0, 5585.0, 5605.0, 5609.0, 5681.0, 5802.0, 5866.0, 5881.0, 5973.0, 6002.0, 6015.0, 6050.0, 6449.0, 6455.0, 6494.0, 6624.0, 6720.0, 6721.0, 6793.0, 6804.0, 6810.0, 6895.0, 7015.0, 7016.0, 7064.0, 7249.0, 7264.0, 7297.0, 7329.0, 7376.0, 7469.0, 7517.0, 7535.0, 8189.0, 8312.0, 8379.0, 8527.0, 8666.0, 8721.0, 8733.0, 9020.0, 9049.0, 9088.0, 9112.0, 9146.0, 9179.0, 9230.0, 9260.0, 9266.0, 9344.0, 9361.0, 9381.0, 9400.0, 9409.0, 9454.0, 9479.0, 9564.0, 9569.0, 9641.0, 9654.0, 9696.0, 9759.0, 9784.0, 9814.0, 9826.0, 9827.0, 9828.0, 9894.0, 9927.0, 9973.0, 10013.0, 10014.0, 10120.0, 10139.0, 10174.0, 10204.0, 10235.0, 10297.0, 10298.0, 10300.0, 10400.0, 10454.0, 10459.0, 10570.0, 10573.0, 10587.0, 10616.0, 10755.0, 10811.0, 10908.0, 10948.0, 11047.0, 11188.0, 11313.0, 11316.0, 11336.0, 22981.0, 22994.0, 23066.0, 23098.0, 23108.0, 23265.0, 23274.0, 23293.0, 23294.0, 23295.0, 23354.0, 23363.0, 23370.0, 23381.0, 23417.0, 23583.0, 23770.0, 25759.0, 25796.0, 25930.0, 25970.0, 26000.0, 26048.0, 26063.0, 26086.0, 26088.0, 26205.0, 26232.0, 26233.0, 26528.0, 26873.0, 27158.0, 27175.0, 27352.0, 27429.0, 28991.0, 29882.0, 29911.0, 29952.0, 29997.0, 30827.0, 30833.0, 50636.0, 51005.0, 51070.0, 51160.0, 51272.0, 51295.0, 51343.0, 51477.0, 51608.0, 51690.0, 51763.0, 54442.0, 54472.0, 54512.0, 54535.0, 54850.0, 54862.0, 54867.0, 54963.0, 54973.0, 55072.0, 55154.0, 55201.0, 55229.0, 55317.0, 55367.0, 55527.0, 55658.0, 55666.0, 55700.0, 55701.0, 55715.0, 55738.0, 56623.0, 56848.0, 57026.0, 57175.0, 57176.0, 57215.0, 57407.0, 57558.0, 57576.0, 57592.0, 57655.0, 57731.0, 58509.0, 60490.0, 63922.0, 64223.0, 64410.0, 64419.0, 64599.0, 64718.0, 64777.0, 65268.0, 65985.0, 79058.0, 79090.0, 79147.0, 79178.0, 79585.0, 79643.0, 79661.0, 79735.0, 79754.0, 79778.0, 79784.0, 79798.0, 79874.0, 80152.0, 80169.0, 80194.0, 80233.0, 80325.0, 80709.0, 80728.0, 80758.0, 80772.0, 81532.0, 81559.0, 81620.0, 81858.0, 84219.0, 84232.0, 84245.0, 84256.0, 84261.0, 84303.0, 84315.0, 84364.0, 84557.0, 84629.0, 84861.0, 84875.0, 84939.0, 85378.0, 89849.0, 89891.0, 90850.0, 90864.0, 91544.0, 93343.0, 94032.0, 112464.0, 112770.0, 114757.0, 114822.0, 114879.0, 114881.0, 115098.0, 115703.0, 115939.0, 116840.0, 116985.0, 118424.0, 124045.0, 124790.0, 124997.0, 126119.0, 126393.0, 127281.0, 128853.0, 129880.0, 132158.0, 140459.0, 140825.0, 142678.0, 144717.0, 146059.0, 146705.0, 196743.0, 197258.0, 201255.0, 201292.0, 219743.0, 219931.0, 246330.0, 256281.0, 261734.0, 284119.0, 284403.0, 348180.0, 353116.0, 414918.0, 415116.0, 503542.0, 790955.0 
GO:0005654 CC 7.76e-24 271/1136  3805/29107 D02 nucleoplasm                              208.0, 863.0, 994.0, 997.0, 1025.0, 1186.0, 1198.0, 1454.0, 1468.0, 1487.0, 1616.0, 1723.0, 1819.0, 1856.0, 1874.0, 1877.0, 1961.0, 2068.0, 2077.0, 2648.0, 2873.0, 2972.0, 3054.0, 3611.0, 3661.0, 3727.0, 4123.0, 4125.0, 4282.0, 4661.0, 4772.0, 4795.0, 4851.0, 4854.0, 4913.0, 4968.0, 5152.0, 5209.0, 5424.0, 5434.0, 5441.0, 5453.0, 5531.0, 5585.0, 5883.0, 5916.0, 5989.0, 6002.0, 6015.0, 6050.0, 6497.0, 6601.0, 6621.0, 6666.0, 6720.0, 6721.0, 6835.0, 6881.0, 6895.0, 6919.0, 6929.0, 7015.0, 7023.0, 7089.0, 7156.0, 7329.0, 7376.0, 7469.0, 7517.0, 7593.0, 7625.0, 7703.0, 7709.0, 7936.0, 7988.0, 8175.0, 8189.0, 8498.0, 8721.0, 8971.0, 9013.0, 9020.0, 9049.0, 9088.0, 9112.0, 9149.0, 9150.0, 9260.0, 9344.0, 9361.0, 9400.0, 9569.0, 9580.0, 9612.0, 9641.0, 9739.0, 9757.0, 9759.0, 9794.0, 9904.0, 9907.0, 10013.0, 10014.0, 10025.0, 10204.0, 10212.0, 10248.0, 10270.0, 10362.0, 10445.0, 10459.0, 10514.0, 10607.0, 10620.0, 10629.0, 10743.0, 10847.0, 10919.0, 10948.0, 11047.0, 11188.0, 11194.0, 11284.0, 11316.0, 22888.0, 23005.0, 23030.0, 23060.0, 23090.0, 23094.0, 23119.0, 23135.0, 23212.0, 23246.0, 23294.0, 23513.0, 23583.0, 25851.0, 25855.0, 25900.0, 25930.0, 25946.0, 26048.0, 26088.0, 26145.0, 26173.0, 26205.0, 26277.0, 26528.0, 27043.0, 27158.0, 27343.0, 27434.0, 28991.0, 28992.0, 29781.0, 29882.0, 29894.0, 29997.0, 30827.0, 50626.0, 51043.0, 51070.0, 51149.0, 51231.0, 51295.0, 51343.0, 51547.0, 51548.0, 51586.0, 51588.0, 51608.0, 51690.0, 54512.0, 54531.0, 54555.0, 54853.0, 54913.0, 54973.0, 54998.0, 55201.0, 55257.0, 55317.0, 55367.0, 55621.0, 55657.0, 55658.0, 55666.0, 55735.0, 56623.0, 56848.0, 56928.0, 57215.0, 57332.0, 57407.0, 57418.0, 57473.0, 57592.0, 57647.0, 57794.0, 57804.0, 58509.0, 60314.0, 63922.0, 63925.0, 64223.0, 64949.0, 65057.0, 65980.0, 78994.0, 79039.0, 79050.0, 79058.0, 79147.0, 79661.0, 79798.0, 79813.0, 79955.0, 80152.0, 80169.0, 80198.0, 80233.0, 80709.0, 80758.0, 80764.0, 81532.0, 81559.0, 81620.0, 81857.0, 83637.0, 84148.0, 84164.0, 84232.0, 84245.0, 84256.0, 84289.0, 84444.0, 84619.0, 84629.0, 84878.0, 84934.0, 84939.0, 84957.0, 84971.0, 89849.0, 90480.0, 93343.0, 94032.0, 113179.0, 113878.0, 114034.0, 114881.0, 116985.0, 124790.0, 155054.0, 161882.0, 196403.0, 199990.0, 200014.0, 201255.0, 201292.0, 221927.0, 261734.0, 283149.0, 283899.0, 284119.0, 284129.0, 345630.0, 353116.0, 389333.0, 790955.0 
GO:0005634 CC 3.25e-19 332/1136  5386/29107 D05 nucleus                                  208.0, 421.0, 581.0, 773.0, 863.0, 994.0, 997.0, 1025.0, 1152.0, 1198.0, 1454.0, 1468.0, 1487.0, 1537.0, 1616.0, 1628.0, 1819.0, 1856.0, 1954.0, 2021.0, 2068.0, 2077.0, 2539.0, 2648.0, 2738.0, 2972.0, 3054.0, 3104.0, 3551.0, 3636.0, 3661.0, 3706.0, 4343.0, 4440.0, 4661.0, 4772.0, 4793.0, 4795.0, 4851.0, 4913.0, 4968.0, 5214.0, 5310.0, 5424.0, 5434.0, 5441.0, 5453.0, 5526.0, 5585.0, 5605.0, 5609.0, 5727.0, 5883.0, 5916.0, 5990.0, 6002.0, 6015.0, 6449.0, 6494.0, 6497.0, 6576.0, 6621.0, 6720.0, 6721.0, 6881.0, 6911.0, 6919.0, 6929.0, 7015.0, 7016.0, 7023.0, 7089.0, 7156.0, 7249.0, 7297.0, 7329.0, 7376.0, 7461.0, 7517.0, 7542.0, 7625.0, 7629.0, 7703.0, 7755.0, 7760.0, 7866.0, 7936.0, 8175.0, 8312.0, 8402.0, 8427.0, 8498.0, 8527.0, 8558.0, 8568.0, 8629.0, 8721.0, 8940.0, 8971.0, 9088.0, 9112.0, 9139.0, 9149.0, 9150.0, 9158.0, 9278.0, 9400.0, 9479.0, 9569.0, 9580.0, 9612.0, 9641.0, 9726.0, 9739.0, 9757.0, 9759.0, 9794.0, 9894.0, 9907.0, 9973.0, 10013.0, 10014.0, 10025.0, 10174.0, 10212.0, 10248.0, 10270.0, 10300.0, 10362.0, 10445.0, 10454.0, 10459.0, 10514.0, 10620.0, 10629.0, 10743.0, 10847.0, 10919.0, 11054.0, 11078.0, 11284.0, 22877.0, 22888.0, 22913.0, 22980.0, 23030.0, 23060.0, 23066.0, 23090.0, 23119.0, 23135.0, 23144.0, 23293.0, 23295.0, 23361.0, 23381.0, 25799.0, 25855.0, 25915.0, 25930.0, 25946.0, 25970.0, 26145.0, 26205.0, 26233.0, 26993.0, 27013.0, 27043.0, 27175.0, 27343.0, 27429.0, 27434.0, 28991.0, 28992.0, 29777.0, 29781.0, 29894.0, 29901.0, 29998.0, 30827.0, 30833.0, 51005.0, 51070.0, 51149.0, 51231.0, 51282.0, 51295.0, 51341.0, 51547.0, 51548.0, 51588.0, 51690.0, 51754.0, 51763.0, 54442.0, 54512.0, 54531.0, 54535.0, 54555.0, 54850.0, 54862.0, 54963.0, 54973.0, 54998.0, 55011.0, 55192.0, 55201.0, 55229.0, 55311.0, 55367.0, 55621.0, 55658.0, 55663.0, 55666.0, 55743.0, 56257.0, 56623.0, 56848.0, 56948.0, 57106.0, 57332.0, 57479.0, 57558.0, 57567.0, 57585.0, 57593.0, 58491.0, 58506.0, 58509.0, 60314.0, 63922.0, 63925.0, 63941.0, 64718.0, 64777.0, 65094.0, 65980.0, 79039.0, 79156.0, 79187.0, 79447.0, 79661.0, 79759.0, 79763.0, 79797.0, 79813.0, 79943.0, 79955.0, 80169.0, 80198.0, 80256.0, 80728.0, 80764.0, 81532.0, 81606.0, 81620.0, 81890.0, 83637.0, 83742.0, 84148.0, 84164.0, 84232.0, 84289.0, 84330.0, 84444.0, 84619.0, 84717.0, 84838.0, 84858.0, 84861.0, 84875.0, 84934.0, 84939.0, 84948.0, 90485.0, 91300.0, 92595.0, 112770.0, 114823.0, 115098.0, 115509.0, 115950.0, 116412.0, 116448.0, 116988.0, 118424.0, 124045.0, 124790.0, 125950.0, 126208.0, 126374.0, 126393.0, 129138.0, 130557.0, 139728.0, 146059.0, 146542.0, 146713.0, 147807.0, 147808.0, 149076.0, 155054.0, 161882.0, 162979.0, 163033.0, 170302.0, 200014.0, 220064.0, 221927.0, 256364.0, 283149.0, 284004.0, 284119.0, 284346.0, 284358.0, 284403.0, 284439.0, 285971.0, 286075.0, 286128.0, 339123.0, 339230.0, 340385.0, 374655.0, 388569.0, 389119.0, 399664.0, 503542.0, 100131017.0, 100132074.0, 100289678.0, 100507290.0 
GO:0005737 CC 5.82e-15 285/1136  4724/29107 D02 cytoplasm                                156.0, 215.0, 221.0, 321.0, 421.0, 581.0, 755.0, 773.0, 823.0, 949.0, 994.0, 1445.0, 1454.0, 1627.0, 1819.0, 1856.0, 1874.0, 1877.0, 2068.0, 2121.0, 2194.0, 2245.0, 2356.0, 2539.0, 2550.0, 2580.0, 2584.0, 2592.0, 2621.0, 3054.0, 3145.0, 3257.0, 3551.0, 3661.0, 3706.0, 3795.0, 4215.0, 4282.0, 4358.0, 4440.0, 4580.0, 4772.0, 5050.0, 5214.0, 5310.0, 5335.0, 5339.0, 5526.0, 5585.0, 5609.0, 5916.0, 5990.0, 6002.0, 6261.0, 6320.0, 6449.0, 6455.0, 6494.0, 6497.0, 6624.0, 6720.0, 6721.0, 6837.0, 6881.0, 6895.0, 6929.0, 7016.0, 7145.0, 7249.0, 7297.0, 7329.0, 7376.0, 7461.0, 7517.0, 7535.0, 8189.0, 8193.0, 8312.0, 8326.0, 8498.0, 8527.0, 8558.0, 8629.0, 8666.0, 8711.0, 8721.0, 8913.0, 8941.0, 9024.0, 9049.0, 9112.0, 9150.0, 9266.0, 9344.0, 9400.0, 9454.0, 9479.0, 9546.0, 9564.0, 9580.0, 9641.0, 9684.0, 9759.0, 9826.0, 9894.0, 9904.0, 9907.0, 9973.0, 10013.0, 10014.0, 10120.0, 10174.0, 10212.0, 10248.0, 10297.0, 10298.0, 10300.0, 10445.0, 10494.0, 10514.0, 10587.0, 10743.0, 10755.0, 10948.0, 11054.0, 11078.0, 11188.0, 11313.0, 23005.0, 23094.0, 23098.0, 23108.0, 23162.0, 23247.0, 23277.0, 23293.0, 23295.0, 23363.0, 23381.0, 23417.0, 23510.0, 25794.0, 25796.0, 25855.0, 25930.0, 25946.0, 25989.0, 26232.0, 26993.0, 27006.0, 27043.0, 27158.0, 27175.0, 28511.0, 29888.0, 29901.0, 29911.0, 30833.0, 49856.0, 51070.0, 51150.0, 51160.0, 51231.0, 51295.0, 51341.0, 51477.0, 51490.0, 51547.0, 51548.0, 51586.0, 51588.0, 51608.0, 51763.0, 54442.0, 54472.0, 54512.0, 54531.0, 54784.0, 54853.0, 54963.0, 54973.0, 55009.0, 55011.0, 55108.0, 55154.0, 55192.0, 55367.0, 55658.0, 55715.0, 56848.0, 57026.0, 57124.0, 57175.0, 57513.0, 57540.0, 57647.0, 57701.0, 57731.0, 58509.0, 60314.0, 63941.0, 64223.0, 64410.0, 64777.0, 65094.0, 65268.0, 79132.0, 79187.0, 79587.0, 79661.0, 79720.0, 79763.0, 79798.0, 80178.0, 80199.0, 80325.0, 80728.0, 81532.0, 81559.0, 81606.0, 83541.0, 83742.0, 84232.0, 84444.0, 84461.0, 84514.0, 84705.0, 84861.0, 84875.0, 84934.0, 85409.0, 85451.0, 89891.0, 89953.0, 90313.0, 90668.0, 91978.0, 92714.0, 112464.0, 113220.0, 113878.0, 114034.0, 114790.0, 115703.0, 115992.0, 116988.0, 124044.0, 124045.0, 124093.0, 124401.0, 124790.0, 125950.0, 126393.0, 127281.0, 128434.0, 129138.0, 129807.0, 130617.0, 132158.0, 139728.0, 142678.0, 146059.0, 146705.0, 146713.0, 155054.0, 196403.0, 197335.0, 199953.0, 221927.0, 255275.0, 256364.0, 283229.0, 283643.0, 284004.0, 284119.0, 284131.0, 339123.0, 353116.0, 374654.0, 389119.0, 400673.0, 415116.0, 440193.0, 729440.0, 100132074.0 
GO:0005739 CC 7.47e-10 98/1136  1307/29107 D05 mitochondrion                            369.0, 581.0, 622.0, 755.0, 823.0, 1152.0, 1468.0, 1537.0, 1723.0, 2232.0, 2356.0, 2639.0, 2671.0, 3029.0, 3661.0, 3712.0, 3954.0, 4357.0, 4358.0, 4723.0, 4913.0, 5442.0, 5605.0, 6687.0, 6901.0, 7023.0, 7517.0, 7755.0, 8402.0, 8733.0, 8834.0, 9158.0, 9361.0, 9563.0, 9927.0, 10270.0, 10295.0, 10400.0, 10469.0, 10573.0, 10587.0, 10948.0, 11194.0, 11284.0, 23098.0, 23151.0, 23417.0, 23770.0, 27429.0, 51027.0, 51073.0, 51117.0, 51286.0, 51295.0, 51754.0, 54998.0, 55210.0, 55260.0, 55527.0, 55687.0, 55735.0, 55753.0, 56848.0, 57176.0, 57505.0, 60314.0, 64342.0, 64949.0, 64981.0, 65990.0, 65993.0, 79671.0, 79922.0, 80724.0, 83451.0, 83637.0, 83642.0, 84303.0, 84629.0, 84705.0, 84971.0, 89941.0, 90480.0, 123096.0, 124997.0, 125170.0, 126789.0, 128308.0, 132158.0, 197257.0, 197322.0, 200205.0, 284119.0, 284439.0, 285367.0, 374887.0, 728294.0, 790955.0 
GO:0043231 CC 6.33e-08 67/1136   847/29107 D04 intracellular membrane-bounded organelle 208.0, 738.0, 755.0, 949.0, 1186.0, 1212.0, 1312.0, 1497.0, 1819.0, 2539.0, 2548.0, 2580.0, 4125.0, 4598.0, 5727.0, 5989.0, 6721.0, 8824.0, 9020.0, 9112.0, 9146.0, 9150.0, 9784.0, 9794.0, 10248.0, 10347.0, 10400.0, 10514.0, 10587.0, 10897.0, 10948.0, 11188.0, 22994.0, 23295.0, 23457.0, 25851.0, 25930.0, 26088.0, 29911.0, 29952.0, 29997.0, 51231.0, 54512.0, 54896.0, 54982.0, 54998.0, 56848.0, 79058.0, 79443.0, 79874.0, 80709.0, 80764.0, 84219.0, 84232.0, 84444.0, 84557.0, 84861.0, 114879.0, 114881.0, 116985.0, 126789.0, 129807.0, 200014.0, 220002.0, 261734.0, 284119.0, 284129.0 
GO:0005794 CC 2.34e-07 73/1136   988/29107 D05 Golgi apparatus                          649.0, 738.0, 2194.0, 2245.0, 2580.0, 2592.0, 3340.0, 3636.0, 3801.0, 4917.0, 5152.0, 5310.0, 5605.0, 5681.0, 5727.0, 5730.0, 7249.0, 7542.0, 8216.0, 8326.0, 9088.0, 9609.0, 9784.0, 10014.0, 10139.0, 10270.0, 10297.0, 10298.0, 10347.0, 10423.0, 10494.0, 10567.0, 10847.0, 10897.0, 11285.0, 11316.0, 11336.0, 22937.0, 23094.0, 23274.0, 23315.0, 23363.0, 26088.0, 29800.0, 29952.0, 51150.0, 51272.0, 54867.0, 54972.0, 55343.0, 55367.0, 56623.0, 57198.0, 63941.0, 79039.0, 79147.0, 79443.0, 79585.0, 80772.0, 84364.0, 84572.0, 84875.0, 84885.0, 93343.0, 116985.0, 126393.0, 126792.0, 132158.0, 136227.0, 146705.0, 254359.0, 266727.0, 284129.0 
GO:0016021 CC 6.30e-07 194/1136  3525/29107 D03 integral component of membrane           738.0, 773.0, 1137.0, 1186.0, 1312.0, 1468.0, 1497.0, 1636.0, 1723.0, 1954.0, 2121.0, 2542.0, 2678.0, 3340.0, 3754.0, 3954.0, 4041.0, 4185.0, 4358.0, 4580.0, 4851.0, 4854.0, 5310.0, 5727.0, 5916.0, 6545.0, 6576.0, 6720.0, 6804.0, 6810.0, 7542.0, 8326.0, 8642.0, 8694.0, 8751.0, 9091.0, 9132.0, 9344.0, 9379.0, 9381.0, 9672.0, 9772.0, 9780.0, 9902.0, 9927.0, 10227.0, 10347.0, 10400.0, 10423.0, 10567.0, 10585.0, 10908.0, 10948.0, 10994.0, 11094.0, 11182.0, 11194.0, 11250.0, 11285.0, 22859.0, 22937.0, 22997.0, 23061.0, 23151.0, 23274.0, 23315.0, 23400.0, 23457.0, 25807.0, 25829.0, 25851.0, 26173.0, 27013.0, 29800.0, 29985.0, 50636.0, 51093.0, 51172.0, 51286.0, 51754.0, 53373.0, 53822.0, 54480.0, 54681.0, 54867.0, 54896.0, 54923.0, 54958.0, 54972.0, 54982.0, 54991.0, 55009.0, 55080.0, 55113.0, 55210.0, 55260.0, 55343.0, 56063.0, 56654.0, 56926.0, 57106.0, 57124.0, 57540.0, 57549.0, 57655.0, 57719.0, 64132.0, 64137.0, 64598.0, 64788.0, 65990.0, 79050.0, 79147.0, 79585.0, 79603.0, 79701.0, 80194.0, 80757.0, 80758.0, 80775.0, 81490.0, 81544.0, 83590.0, 83742.0, 83986.0, 84065.0, 84277.0, 84336.0, 84435.0, 84814.0, 84885.0, 84957.0, 89792.0, 89801.0, 89845.0, 90249.0, 90313.0, 90580.0, 91179.0, 91289.0, 91304.0, 91683.0, 92579.0, 93210.0, 112770.0, 113178.0, 113189.0, 113655.0, 114879.0, 118424.0, 118881.0, 123096.0, 123099.0, 124976.0, 125170.0, 126792.0, 130612.0, 131601.0, 138311.0, 144110.0, 146059.0, 147650.0, 158056.0, 162515.0, 203054.0, 203062.0, 219931.0, 220002.0, 221496.0, 254359.0, 255275.0, 255783.0, 283232.0, 283870.0, 283985.0, 284069.0, 284129.0, 284353.0, 284361.0, 284439.0, 285093.0, 339453.0, 374882.0, 375775.0, 375790.0, 388021.0, 388394.0, 392617.0, 399909.0, 440400.0, 441381.0, 645191.0, 100507588.0, 113523636.0 
GO:0016020 CC 8.67e-07 128/1136  2121/29107 D02 membrane                                 30.0, 112.0, 156.0, 215.0, 581.0, 738.0, 823.0, 1025.0, 1137.0, 1186.0, 1198.0, 1312.0, 1537.0, 1819.0, 2194.0, 2539.0, 2542.0, 2548.0, 2580.0, 2584.0, 3054.0, 3611.0, 4240.0, 5050.0, 5116.0, 5211.0, 5214.0, 5339.0, 5424.0, 6339.0, 6449.0, 6494.0, 6560.0, 6810.0, 7249.0, 7297.0, 8642.0, 8711.0, 8733.0, 8941.0, 9088.0, 9158.0, 9159.0, 9266.0, 9361.0, 9409.0, 9612.0, 9672.0, 9704.0, 9780.0, 9784.0, 9826.0, 9827.0, 9894.0, 9902.0, 9904.0, 10025.0, 10120.0, 10139.0, 10212.0, 10270.0, 10300.0, 10423.0, 10514.0, 10567.0, 10755.0, 10908.0, 10994.0, 11054.0, 11182.0, 11188.0, 11284.0, 23265.0, 23295.0, 23770.0, 26088.0, 26173.0, 26232.0, 27429.0, 29781.0, 29888.0, 29985.0, 51150.0, 51195.0, 51272.0, 51293.0, 51586.0, 51763.0, 54480.0, 54760.0, 54862.0, 54982.0, 55113.0, 56848.0, 56926.0, 56928.0, 57513.0, 57661.0, 57731.0, 63922.0, 64175.0, 79039.0, 79443.0, 79585.0, 79643.0, 79701.0, 79784.0, 79798.0, 80024.0, 80709.0, 81490.0, 84514.0, 84814.0, 85378.0, 89801.0, 89845.0, 89941.0, 91289.0, 92579.0, 114879.0, 114881.0, 126133.0, 126792.0, 129807.0, 219743.0, 221496.0, 221927.0, 376497.0 
GO:0005765 CC 9.33e-07 33/1136   331/29107 D07 lysosomal membrane                       215.0, 949.0, 1186.0, 1497.0, 2548.0, 6560.0, 7226.0, 8131.0, 10948.0, 11133.0, 11182.0, 23400.0, 23457.0, 25851.0, 29988.0, 53373.0, 54785.0, 54896.0, 55317.0, 56848.0, 56928.0, 79036.0, 79156.0, 84219.0, 84286.0, 89845.0, 112770.0, 114790.0, 124997.0, 126321.0, 219931.0, 220002.0, 284129.0 
GO:0005743 CC 5.86e-06 36/1136   404/29107 D05 mitochondrial inner membrane             1468.0, 1537.0, 1723.0, 2021.0, 2232.0, 2356.0, 3954.0, 4358.0, 4723.0, 6576.0, 6687.0, 6901.0, 8402.0, 10469.0, 10573.0, 11194.0, 25915.0, 51073.0, 51295.0, 54998.0, 55210.0, 56848.0, 64949.0, 64981.0, 65993.0, 80024.0, 81554.0, 84277.0, 84303.0, 90580.0, 123096.0, 128308.0, 129807.0, 197257.0, 284439.0, 376497.0 
GO:0005813 CC 6.30e-06 43/1136   527/29107 D03 centrosome                               994.0, 2648.0, 3801.0, 5116.0, 6497.0, 6919.0, 7016.0, 8379.0, 8733.0, 9024.0, 9150.0, 9696.0, 10120.0, 10300.0, 10807.0, 22981.0, 22994.0, 23108.0, 23354.0, 23363.0, 27175.0, 29901.0, 29911.0, 49856.0, 56928.0, 57701.0, 79187.0, 79874.0, 80709.0, 84861.0, 84934.0, 85378.0, 89891.0, 91978.0, 93343.0, 94032.0, 116840.0, 201255.0, 261734.0, 284403.0, 353116.0, 440193.0, 729440.0 
GO:0005789 CC 9.76e-06 67/1136   974/29107 D04 endoplasmic reticulum membrane           215.0, 581.0, 1760.0, 2542.0, 2906.0, 4851.0, 4854.0, 5681.0, 5730.0, 5833.0, 5881.0, 6720.0, 6721.0, 8326.0, 8694.0, 8733.0, 9088.0, 9091.0, 9381.0, 9409.0, 9479.0, 9780.0, 10400.0, 10423.0, 10585.0, 10897.0, 10908.0, 10948.0, 10994.0, 11316.0, 22937.0, 23130.0, 23151.0, 23457.0, 23769.0, 26086.0, 27429.0, 29800.0, 54681.0, 54867.0, 54972.0, 54982.0, 55080.0, 56926.0, 57198.0, 57540.0, 63941.0, 64598.0, 64788.0, 79603.0, 79947.0, 81490.0, 84814.0, 84885.0, 91289.0, 91304.0, 92579.0, 114879.0, 114881.0, 118424.0, 123099.0, 128637.0, 129807.0, 130617.0, 138311.0, 162515.0, 375775.0 
GO:0005764 CC 1.34e-05 27/1136   277/29107 D07 lysosome                                 410.0, 823.0, 949.0, 1497.0, 1636.0, 2548.0, 3257.0, 4125.0, 4669.0, 6448.0, 7226.0, 7249.0, 8722.0, 9146.0, 23400.0, 23457.0, 53373.0, 55317.0, 79156.0, 79443.0, 84286.0, 84861.0, 92799.0, 112770.0, 126321.0, 129807.0, 219931.0 
GO:0005815 CC 4.25e-05 14/1136   102/29107 D02 microtubule organizing center            1731.0, 5119.0, 5531.0, 5681.0, 11078.0, 23265.0, 49856.0, 54862.0, 57576.0, 79661.0, 83541.0, 83590.0, 115098.0, 729440.0 
GO:0005814 CC 4.90e-05 17/1136   144/29107 D05 centriole                                5116.0, 9696.0, 9814.0, 22994.0, 49856.0, 54535.0, 80178.0, 80709.0, 84461.0, 89891.0, 90060.0, 116840.0, 124093.0, 197335.0, 283643.0, 284403.0, 353116.0 
GO:0048471 CC 7.48e-05 50/1136   713/29107 D02 perinuclear region of cytoplasm          215.0, 547.0, 2580.0, 5152.0, 5339.0, 5605.0, 5727.0, 5730.0, 5881.0, 6494.0, 6810.0, 6881.0, 6895.0, 7016.0, 7249.0, 7517.0, 8312.0, 8326.0, 8666.0, 9024.0, 9311.0, 9479.0, 9546.0, 10013.0, 10297.0, 10847.0, 11336.0, 23108.0, 23162.0, 23363.0, 23769.0, 27158.0, 50626.0, 51763.0, 54472.0, 55201.0, 57175.0, 57407.0, 57799.0, 64419.0, 79058.0, 79156.0, 80194.0, 80758.0, 81532.0, 81544.0, 84232.0, 84957.0, 124093.0, 399664.0 
GO:0005783 CC 2.13e-04 65/1136  1036/29107 D05 endoplasmic reticulum                    581.0, 2542.0, 2781.0, 2826.0, 4041.0, 5152.0, 5310.0, 5605.0, 6721.0, 8733.0, 8824.0, 9024.0, 9088.0, 9091.0, 9409.0, 9780.0, 10347.0, 10400.0, 10445.0, 10585.0, 10908.0, 22937.0, 23295.0, 23770.0, 26232.0, 27429.0, 29800.0, 50636.0, 51150.0, 51293.0, 51754.0, 51763.0, 54681.0, 54867.0, 54972.0, 54982.0, 55080.0, 55666.0, 56848.0, 56963.0, 57540.0, 63941.0, 64175.0, 64342.0, 65078.0, 79090.0, 79603.0, 79947.0, 84514.0, 84885.0, 91304.0, 92579.0, 115817.0, 118424.0, 127281.0, 128637.0, 130617.0, 221496.0, 254359.0, 284119.0, 284129.0, 339123.0, 375775.0, 376497.0, 646960.0 
GO:0071797 CC 2.30e-04  3/1136     4/29107 D05 LUBAC complex                            10616.0, 55072.0, 81858.0 
GO:0036064 CC 3.86e-04 16/1136   155/29107 D03 ciliary basal body                       755.0, 2121.0, 8558.0, 9654.0, 10807.0, 22994.0, 25930.0, 49856.0, 57576.0, 79874.0, 89891.0, 129880.0, 261734.0, 353116.0, 374654.0, 729440.0 
GO:0000813 CC 4.01e-04  4/1136    10/29107 D03 ESCRT I complex                          51160.0, 55048.0, 79720.0, 93343.0 
GO:0016604 CC 4.32e-04 26/1136   321/29107 D02 nuclear body                             1616.0, 1856.0, 4772.0, 6497.0, 6895.0, 7089.0, 7469.0, 7703.0, 7936.0, 8189.0, 9612.0, 9894.0, 10362.0, 10847.0, 22888.0, 25930.0, 26277.0, 54472.0, 65057.0, 79813.0, 80152.0, 81620.0, 84256.0, 114034.0, 199990.0, 261734.0 
GO:0016605 CC 6.28e-04 12/1136   102/29107 D03 PML body                                 1025.0, 1616.0, 4034.0, 6497.0, 7015.0, 7156.0, 7329.0, 9641.0, 26993.0, 51588.0, 55743.0, 57731.0 
GO:0005515 MF 6.85e-96 824/1136 12418/29107 D02 protein binding                          30.0, 112.0, 156.0, 208.0, 215.0, 221.0, 321.0, 327.0, 357.0, 369.0, 410.0, 421.0, 547.0, 581.0, 649.0, 738.0, 741.0, 755.0, 773.0, 823.0, 863.0, 949.0, 994.0, 997.0, 1025.0, 1137.0, 1152.0, 1186.0, 1198.0, 1212.0, 1289.0, 1294.0, 1312.0, 1397.0, 1445.0, 1454.0, 1468.0, 1487.0, 1537.0, 1616.0, 1627.0, 1628.0, 1723.0, 1731.0, 1760.0, 1802.0, 1819.0, 1856.0, 1857.0, 1874.0, 1877.0, 1943.0, 1954.0, 1961.0, 2021.0, 2036.0, 2049.0, 2068.0, 2077.0, 2161.0, 2194.0, 2539.0, 2542.0, 2550.0, 2580.0, 2584.0, 2592.0, 2621.0, 2648.0, 2671.0, 2678.0, 2738.0, 2781.0, 2826.0, 2873.0, 2906.0, 2972.0, 3029.0, 3049.0, 3054.0, 3104.0, 3145.0, 3257.0, 3340.0, 3362.0, 3551.0, 3611.0, 3636.0, 3661.0, 3679.0, 3712.0, 3714.0, 3727.0, 3754.0, 3761.0, 3795.0, 3801.0, 3954.0, 4034.0, 4041.0, 4054.0, 4061.0, 4062.0, 4215.0, 4241.0, 4282.0, 4343.0, 4357.0, 4440.0, 4485.0, 4580.0, 4598.0, 4723.0, 4772.0, 4793.0, 4795.0, 4851.0, 4854.0, 4913.0, 4917.0, 4968.0, 5050.0, 5116.0, 5118.0, 5119.0, 5152.0, 5192.0, 5209.0, 5211.0, 5214.0, 5261.0, 5310.0, 5335.0, 5339.0, 5364.0, 5424.0, 5434.0, 5441.0, 5442.0, 5526.0, 5531.0, 5585.0, 5605.0, 5609.0, 5681.0, 5727.0, 5730.0, 5802.0, 5833.0, 5866.0, 5881.0, 5883.0, 5916.0, 5973.0, 5989.0, 5990.0, 6002.0, 6015.0, 6050.0, 6320.0, 6339.0, 6449.0, 6455.0, 6494.0, 6497.0, 6560.0, 6601.0, 6624.0, 6687.0, 6720.0, 6721.0, 6793.0, 6804.0, 6810.0, 6837.0, 6881.0, 6895.0, 6911.0, 6919.0, 6929.0, 7015.0, 7016.0, 7023.0, 7064.0, 7087.0, 7089.0, 7106.0, 7145.0, 7156.0, 7249.0, 7260.0, 7264.0, 7297.0, 7329.0, 7376.0, 7469.0, 7517.0, 7535.0, 7542.0, 7593.0, 7629.0, 7703.0, 7709.0, 7755.0, 7760.0, 7866.0, 7918.0, 7936.0, 7988.0, 8131.0, 8175.0, 8189.0, 8216.0, 8312.0, 8379.0, 8402.0, 8498.0, 8527.0, 8558.0, 8568.0, 8629.0, 8666.0, 8694.0, 8711.0, 8721.0, 8733.0, 8751.0, 8834.0, 8940.0, 9013.0, 9020.0, 9049.0, 9088.0, 9091.0, 9112.0, 9132.0, 9139.0, 9145.0, 9146.0, 9149.0, 9150.0, 9159.0, 9179.0, 9230.0, 9260.0, 9266.0, 9275.0, 9278.0, 9344.0, 9361.0, 9409.0, 9454.0, 9479.0, 9546.0, 9564.0, 9569.0, 9580.0, 9609.0, 9612.0, 9641.0, 9672.0, 9684.0, 9696.0, 9719.0, 9726.0, 9739.0, 9757.0, 9759.0, 9780.0, 9784.0, 9794.0, 9814.0, 9826.0, 9827.0, 9828.0, 9894.0, 9902.0, 9907.0, 9927.0, 9973.0, 10013.0, 10014.0, 10025.0, 10120.0, 10139.0, 10174.0, 10204.0, 10212.0, 10227.0, 10248.0, 10270.0, 10295.0, 10297.0, 10298.0, 10300.0, 10322.0, 10362.0, 10423.0, 10445.0, 10454.0, 10459.0, 10469.0, 10494.0, 10567.0, 10570.0, 10573.0, 10587.0, 10607.0, 10616.0, 10620.0, 10629.0, 10743.0, 10755.0, 10807.0, 10811.0, 10847.0, 10897.0, 10919.0, 10948.0, 10994.0, 11047.0, 11054.0, 11093.0, 11094.0, 11117.0, 11173.0, 11182.0, 11188.0, 11194.0, 11250.0, 11284.0, 11285.0, 11313.0, 11316.0, 11336.0, 22838.0, 22859.0, 22888.0, 22913.0, 22937.0, 22980.0, 22981.0, 22994.0, 23005.0, 23031.0, 23061.0, 23066.0, 23090.0, 23094.0, 23098.0, 23108.0, 23119.0, 23129.0, 23130.0, 23135.0, 23151.0, 23162.0, 23199.0, 23212.0, 23246.0, 23265.0, 23293.0, 23294.0, 23295.0, 23315.0, 23354.0, 23361.0, 23363.0, 23370.0, 23381.0, 23400.0, 23403.0, 23457.0, 23513.0, 23583.0, 23654.0, 23770.0, 25759.0, 25771.0, 25794.0, 25796.0, 25851.0, 25855.0, 25900.0, 25915.0, 25930.0, 25970.0, 25989.0, 26000.0, 26048.0, 26063.0, 26086.0, 26088.0, 26093.0, 26145.0, 26151.0, 26205.0, 26231.0, 26232.0, 26277.0, 26528.0, 26873.0, 26993.0, 27037.0, 27043.0, 27158.0, 27245.0, 27343.0, 27352.0, 27429.0, 27434.0, 28514.0, 28991.0, 28992.0, 29777.0, 29781.0, 29800.0, 29882.0, 29888.0, 29894.0, 29901.0, 29911.0, 29997.0, 29998.0, 30827.0, 49856.0, 50626.0, 51005.0, 51011.0, 51027.0, 51043.0, 51070.0, 51073.0, 51117.0, 51149.0, 51150.0, 51160.0, 51172.0, 51231.0, 51282.0, 51286.0, 51293.0, 51295.0, 51341.0, 51343.0, 51477.0, 51490.0, 51547.0, 51548.0, 51586.0, 51588.0, 51608.0, 51690.0, 51754.0, 51763.0, 53373.0, 53822.0, 54442.0, 54472.0, 54512.0, 54531.0, 54535.0, 54555.0, 54758.0, 54760.0, 54784.0, 54785.0, 54850.0, 54862.0, 54913.0, 54923.0, 54932.0, 54958.0, 54963.0, 54973.0, 54982.0, 54998.0, 55011.0, 55048.0, 55049.0, 55072.0, 55080.0, 55108.0, 55152.0, 55154.0, 55192.0, 55201.0, 55210.0, 55257.0, 55260.0, 55295.0, 55317.0, 55367.0, 55527.0, 55621.0, 55657.0, 55658.0, 55663.0, 55666.0, 55698.0, 55702.0, 55715.0, 55735.0, 55738.0, 55739.0, 55743.0, 55753.0, 56063.0, 56257.0, 56654.0, 56848.0, 56926.0, 56928.0, 56931.0, 56963.0, 57026.0, 57124.0, 57175.0, 57176.0, 57198.0, 57215.0, 57332.0, 57407.0, 57418.0, 57473.0, 57505.0, 57567.0, 57592.0, 57647.0, 57655.0, 57701.0, 57715.0, 57731.0, 57794.0, 57804.0, 58491.0, 58506.0, 58509.0, 60314.0, 60490.0, 60672.0, 63922.0, 63925.0, 63941.0, 64118.0, 64137.0, 64175.0, 64223.0, 64342.0, 64419.0, 64428.0, 64598.0, 64599.0, 64718.0, 64748.0, 64773.0, 64777.0, 64897.0, 65057.0, 65078.0, 65094.0, 65980.0, 65985.0, 65990.0, 78994.0, 78999.0, 79002.0, 79036.0, 79050.0, 79058.0, 79090.0, 79096.0, 79132.0, 79156.0, 79169.0, 79178.0, 79443.0, 79447.0, 79585.0, 79603.0, 79643.0, 79671.0, 79706.0, 79714.0, 79720.0, 79735.0, 79754.0, 79763.0, 79778.0, 79797.0, 79798.0, 79813.0, 79874.0, 79903.0, 79922.0, 79943.0, 79947.0, 79955.0, 80152.0, 80169.0, 80178.0, 80194.0, 80198.0, 80199.0, 80233.0, 80256.0, 80325.0, 80709.0, 80757.0, 80758.0, 80764.0, 80775.0, 81532.0, 81544.0, 81554.0, 81559.0, 81576.0, 81606.0, 81620.0, 81794.0, 81857.0, 81858.0, 81888.0, 83541.0, 83590.0, 83637.0, 83638.0, 84065.0, 84080.0, 84148.0, 84164.0, 84219.0, 84232.0, 84245.0, 84256.0, 84261.0, 84264.0, 84277.0, 84286.0, 84289.0, 84292.0, 84303.0, 84315.0, 84330.0, 84336.0, 84337.0, 84440.0, 84444.0, 84461.0, 84557.0, 84619.0, 84705.0, 84717.0, 84823.0, 84838.0, 84858.0, 84861.0, 84875.0, 84878.0, 84895.0, 84934.0, 84939.0, 84940.0, 84957.0, 84968.0, 85395.0, 85409.0, 89792.0, 89891.0, 89941.0, 89953.0, 90060.0, 90313.0, 90326.0, 90379.0, 90480.0, 90485.0, 90507.0, 90580.0, 90850.0, 90864.0, 91179.0, 91289.0, 91544.0, 92595.0, 92714.0, 92799.0, 93210.0, 93343.0, 112464.0, 113000.0, 113178.0, 113179.0, 113655.0, 113878.0, 114034.0, 114757.0, 114822.0, 114823.0, 114881.0, 114897.0, 114900.0, 115703.0, 115704.0, 115817.0, 115950.0, 115992.0, 116412.0, 116448.0, 116840.0, 116985.0, 118424.0, 118881.0, 124044.0, 124045.0, 124401.0, 124790.0, 124997.0, 125170.0, 125950.0, 126119.0, 126133.0, 126299.0, 126374.0, 127281.0, 128434.0, 128637.0, 128853.0, 129138.0, 129807.0, 129880.0, 130557.0, 130617.0, 131601.0, 132158.0, 138311.0, 138428.0, 140459.0, 142678.0, 144110.0, 144717.0, 146059.0, 146433.0, 146542.0, 146705.0, 147650.0, 147807.0, 147808.0, 148137.0, 151903.0, 155054.0, 161882.0, 162515.0, 162979.0, 170302.0, 196403.0, 197257.0, 197258.0, 197322.0, 197335.0, 199745.0, 199990.0, 200014.0, 200205.0, 201255.0, 203054.0, 219931.0, 220002.0, 220064.0, 221424.0, 221496.0, 221927.0, 246330.0, 254359.0, 255275.0, 256281.0, 256364.0, 261734.0, 282974.0, 283229.0, 283232.0, 283870.0, 283899.0, 283985.0, 284119.0, 284129.0, 284131.0, 284338.0, 284346.0, 284352.0, 284403.0, 284439.0, 284656.0, 285093.0, 285367.0, 285971.0, 286075.0, 286128.0, 286336.0, 339123.0, 339230.0, 339451.0, 348180.0, 353116.0, 374291.0, 374654.0, 374655.0, 374882.0, 374887.0, 374920.0, 375790.0, 376497.0, 389119.0, 399665.0, 400673.0, 415116.0, 440193.0, 440400.0, 550631.0, 653319.0, 729440.0, 100132074.0, 100132341.0, 100289678.0 
GO:0046872 MF 1.00e-22 188/1136  2297/29107 D04 metal ion binding                        112.0, 208.0, 369.0, 741.0, 773.0, 863.0, 1289.0, 1445.0, 1537.0, 1760.0, 1819.0, 1877.0, 1961.0, 2021.0, 2068.0, 2245.0, 2356.0, 2738.0, 2781.0, 2972.0, 3029.0, 3104.0, 3679.0, 4123.0, 4125.0, 4215.0, 4723.0, 4913.0, 5152.0, 5192.0, 5211.0, 5214.0, 5424.0, 5531.0, 5605.0, 5986.0, 6015.0, 6448.0, 7015.0, 7016.0, 7064.0, 7593.0, 7625.0, 7629.0, 7703.0, 7709.0, 7760.0, 8527.0, 8751.0, 9088.0, 9139.0, 9146.0, 9260.0, 9278.0, 9379.0, 9726.0, 10014.0, 10322.0, 10494.0, 10585.0, 10616.0, 10743.0, 11173.0, 22838.0, 22888.0, 23030.0, 23060.0, 23090.0, 23119.0, 23135.0, 23144.0, 23293.0, 23295.0, 23361.0, 23370.0, 23770.0, 25799.0, 26048.0, 26145.0, 26205.0, 26993.0, 27343.0, 27434.0, 30833.0, 51005.0, 51011.0, 51043.0, 51341.0, 51547.0, 54784.0, 54932.0, 55072.0, 55229.0, 55311.0, 55621.0, 55657.0, 55658.0, 55663.0, 55666.0, 55702.0, 55738.0, 55743.0, 55753.0, 56931.0, 57473.0, 57567.0, 57592.0, 57593.0, 57661.0, 58491.0, 63925.0, 64428.0, 64718.0, 64777.0, 64943.0, 65094.0, 79156.0, 79443.0, 79587.0, 79759.0, 79778.0, 79797.0, 79943.0, 79947.0, 80198.0, 80764.0, 80781.0, 81532.0, 81794.0, 81858.0, 81890.0, 83642.0, 84148.0, 84256.0, 84264.0, 84289.0, 84330.0, 84337.0, 84364.0, 84619.0, 84838.0, 84858.0, 84878.0, 85451.0, 90326.0, 90379.0, 90485.0, 90850.0, 92595.0, 112885.0, 113179.0, 114034.0, 115509.0, 115950.0, 115992.0, 116412.0, 116985.0, 116988.0, 126208.0, 126299.0, 126374.0, 130557.0, 146542.0, 147807.0, 147808.0, 149076.0, 155054.0, 161882.0, 162979.0, 163033.0, 196403.0, 199745.0, 199990.0, 220002.0, 255374.0, 256281.0, 282974.0, 284346.0, 285971.0, 286075.0, 286128.0, 340385.0, 374291.0, 374655.0, 388569.0, 399664.0, 100131017.0, 100507290.0 
GO:0005524 MF 3.60e-11 110/1136  1458/29107 D08 ATP binding                              112.0, 156.0, 208.0, 215.0, 369.0, 547.0, 997.0, 1025.0, 1152.0, 1186.0, 1198.0, 1445.0, 1454.0, 1760.0, 2049.0, 2068.0, 2356.0, 2580.0, 2584.0, 3551.0, 3611.0, 3706.0, 3795.0, 3801.0, 4215.0, 4343.0, 4597.0, 4598.0, 5209.0, 5211.0, 5214.0, 5261.0, 5585.0, 5605.0, 5609.0, 5681.0, 5973.0, 6261.0, 6687.0, 6793.0, 7016.0, 7297.0, 7329.0, 7517.0, 7535.0, 8527.0, 8558.0, 8711.0, 9020.0, 9024.0, 9088.0, 9149.0, 9344.0, 9361.0, 9400.0, 9641.0, 9654.0, 9704.0, 10120.0, 10212.0, 10295.0, 10298.0, 10347.0, 10469.0, 10494.0, 10847.0, 11194.0, 11284.0, 23031.0, 23400.0, 23457.0, 25989.0, 26873.0, 27433.0, 51231.0, 54555.0, 54963.0, 55152.0, 55210.0, 55229.0, 55687.0, 55739.0, 56848.0, 57176.0, 57198.0, 57505.0, 57576.0, 57647.0, 63922.0, 64137.0, 65268.0, 65985.0, 79039.0, 79132.0, 79587.0, 79671.0, 79784.0, 83642.0, 83694.0, 89845.0, 113220.0, 118424.0, 132158.0, 139728.0, 197258.0, 197322.0, 282974.0, 284656.0, 374654.0, 415116.0 
GO:0003677 MF 2.99e-08 72/1136   921/29107 D04 DNA binding                              1025.0, 1874.0, 3661.0, 5424.0, 5434.0, 5441.0, 5916.0, 5990.0, 6621.0, 6666.0, 6720.0, 6881.0, 6911.0, 6919.0, 6929.0, 7015.0, 7023.0, 7156.0, 7376.0, 7542.0, 7703.0, 8629.0, 8721.0, 8940.0, 9278.0, 9580.0, 9612.0, 10362.0, 10620.0, 10629.0, 10847.0, 22980.0, 23119.0, 23144.0, 23583.0, 25946.0, 26993.0, 27245.0, 27343.0, 27434.0, 29777.0, 29800.0, 51341.0, 51588.0, 55201.0, 57106.0, 57215.0, 57473.0, 57585.0, 57592.0, 63922.0, 79132.0, 79603.0, 80152.0, 80198.0, 80233.0, 80709.0, 80764.0, 81620.0, 84256.0, 84330.0, 84444.0, 84838.0, 84948.0, 90326.0, 115950.0, 130557.0, 146713.0, 161882.0, 163033.0, 199745.0, 284131.0 
GO:0042802 MF 9.37e-07 97/1136  1495/29107 D03 identical protein binding                215.0, 321.0, 327.0, 547.0, 581.0, 649.0, 949.0, 1198.0, 1445.0, 1487.0, 1731.0, 1856.0, 2194.0, 2539.0, 2582.0, 3054.0, 3104.0, 3551.0, 3661.0, 3712.0, 4282.0, 4357.0, 4440.0, 4598.0, 4851.0, 4854.0, 5050.0, 5119.0, 5211.0, 5214.0, 5866.0, 5973.0, 6449.0, 6455.0, 6497.0, 6793.0, 6804.0, 6881.0, 6895.0, 7015.0, 7264.0, 7988.0, 8312.0, 8379.0, 8527.0, 8694.0, 9361.0, 9454.0, 9580.0, 9641.0, 9672.0, 9759.0, 10014.0, 10204.0, 10212.0, 10567.0, 10616.0, 10755.0, 11117.0, 11188.0, 23417.0, 23770.0, 26205.0, 26873.0, 27429.0, 27433.0, 29911.0, 29997.0, 30833.0, 51150.0, 53373.0, 54442.0, 54785.0, 55072.0, 57175.0, 57407.0, 60490.0, 64137.0, 79147.0, 79187.0, 79797.0, 79955.0, 80764.0, 81858.0, 84245.0, 84823.0, 92714.0, 92799.0, 114897.0, 116412.0, 124790.0, 219931.0, 256281.0, 284119.0, 376497.0, 440193.0, 729440.0 
GO:0043130 MF 2.31e-06 15/1136    91/29107 D04 ubiquitin binding                        9146.0, 10013.0, 10616.0, 11047.0, 26088.0, 51160.0, 54472.0, 55072.0, 55666.0, 81858.0, 84164.0, 91544.0, 93343.0, 130617.0, 199990.0 
GO:0004674 MF 2.81e-06 36/1136   396/29107 D06 protein serine/threonine kinase activity 208.0, 369.0, 1025.0, 1198.0, 1454.0, 1760.0, 2580.0, 3551.0, 3611.0, 4215.0, 5261.0, 5585.0, 5605.0, 5609.0, 5681.0, 6793.0, 7016.0, 8558.0, 9020.0, 9024.0, 9088.0, 9149.0, 9344.0, 9641.0, 10295.0, 10298.0, 10494.0, 23031.0, 25989.0, 51231.0, 65268.0, 83694.0, 139728.0, 203054.0, 282974.0, 415116.0 
GO:0000978 MF 3.30e-06 79/1136  1178/29107 D09 RNA polymerase II cis-regulatory region sequence-specific DNA binding 1025.0, 1628.0, 1874.0, 1877.0, 1961.0, 2738.0, 3104.0, 3661.0, 3727.0, 4661.0, 4772.0, 5453.0, 5916.0, 5989.0, 5990.0, 6497.0, 6666.0, 6720.0, 6721.0, 6911.0, 6929.0, 7023.0, 7376.0, 7593.0, 7625.0, 7629.0, 7709.0, 7755.0, 7760.0, 7988.0, 9112.0, 9569.0, 9580.0, 9726.0, 9759.0, 10013.0, 10014.0, 22877.0, 23090.0, 23119.0, 23135.0, 23361.0, 25799.0, 26048.0, 26205.0, 51043.0, 51341.0, 54862.0, 55311.0, 55657.0, 55663.0, 57215.0, 57567.0, 57593.0, 58491.0, 63925.0, 79759.0, 79797.0, 84619.0, 84838.0, 84878.0, 90485.0, 115509.0, 116412.0, 116448.0, 147807.0, 147808.0, 149076.0, 162979.0, 170302.0, 200014.0, 284346.0, 285971.0, 286075.0, 374655.0, 388569.0, 100132074.0, 100289678.0, 100507290.0 
GO:0050660 MF 1.81e-05 11/1136    60/29107 D05 flavin adenine dinucleotide binding      2639.0, 2671.0, 3712.0, 4524.0, 10587.0, 10994.0, 27158.0, 56931.0, 64118.0, 80724.0, 197257.0 
GO:0042826 MF 3.31e-05 16/1136   126/29107 D04 histone deacetylase binding              2648.0, 5585.0, 5883.0, 7023.0, 9112.0, 9612.0, 9759.0, 10013.0, 10014.0, 10270.0, 23381.0, 25855.0, 26993.0, 51043.0, 54531.0, 80764.0 
GO:0042162 MF 3.51e-05  7/1136    25/29107 D06 telomeric DNA binding                    7015.0, 9894.0, 23293.0, 23381.0, 26277.0, 65057.0, 80169.0 
GO:0003714 MF 4.31e-05 20/1136   186/29107 D03 transcription corepressor activity       863.0, 1487.0, 1616.0, 7089.0, 9112.0, 9139.0, 9612.0, 9759.0, 10514.0, 22980.0, 26145.0, 51547.0, 51548.0, 51588.0, 54531.0, 79039.0, 84875.0, 115950.0, 126374.0, 161882.0 
GO:0106310 MF 4.41e-05 31/1136   359/29107 D06 protein serine kinase activity           208.0, 369.0, 1025.0, 1198.0, 1454.0, 1760.0, 2580.0, 3551.0, 3611.0, 4215.0, 5585.0, 5605.0, 5609.0, 5681.0, 6793.0, 7016.0, 8558.0, 9020.0, 9024.0, 9088.0, 9149.0, 9344.0, 10298.0, 10494.0, 23031.0, 25989.0, 65268.0, 83694.0, 139728.0, 282974.0, 415116.0 
GO:0015280 MF 5.65e-05  5/1136    12/29107 D09 ligand-gated sodium channel activity     357.0, 6339.0, 9311.0, 53373.0, 219931.0 
GO:0004407 MF 6.11e-05  6/1136    19/29107 D05 histone deacetylase activity             9759.0, 10013.0, 10014.0, 51547.0, 51548.0, 54531.0 
GO:0019213 MF 1.94e-04  5/1136    15/29107 D03 deacetylase activity                     3340.0, 28992.0, 51547.0, 51548.0, 150223.0 
GO:0004984 MF 2.78e-07  0/1136   399/29107 D04 olfactory receptor activity               
GO:0004930 MF 8.27e-06  7/1136   684/29107 D04 G protein-coupled receptor activity      2826.0, 2914.0, 8326.0, 11250.0, 22859.0, 84435.0, 131601.0 
GO:1903231 MF 1.01e-04  0/1136   253/29107 D06 mRNA binding involved in posttranscriptional gene silencing  
```
