## Supplementary material for "Transcriptional and genetic sex differences for schizophrenia across the dorsolateral prefrontal cortex, hippocampus, and caudate nucleus": Data S4: GO_analysis_module_brown.txt

```
GO:0006954 BP 5.78e-33  65/772   387/29107 D04 inflammatory response                    12.0, 133.0, 301.0, 604.0, 650.0, 654.0, 728.0, 837.0, 929.0, 958.0, 1051.0, 1116.0, 1903.0, 1969.0, 2353.0, 2357.0, 2358.0, 2532.0, 2919.0, 2920.0, 3269.0, 3428.0, 3487.0, 3553.0, 3554.0, 3556.0, 3569.0, 3576.0, 3579.0, 3627.0, 4069.0, 4210.0, 5606.0, 5743.0, 5806.0, 6279.0, 6280.0, 6283.0, 6347.0, 6373.0, 6382.0, 6401.0, 6556.0, 6774.0, 7057.0, 7097.0, 7128.0, 7132.0, 7133.0, 8372.0, 8460.0, 8737.0, 8807.0, 8809.0, 8876.0, 9034.0, 10392.0, 10758.0, 23643.0, 50848.0, 51311.0, 60675.0, 64332.0, 64386.0, 80149.0 
GO:0006955 BP 3.32e-21  45/772   298/29107 D02 immune response                          355.0, 654.0, 715.0, 728.0, 1051.0, 1054.0, 2204.0, 2215.0, 2634.0, 2669.0, 3133.0, 3140.0, 3553.0, 3554.0, 3556.0, 3561.0, 3566.0, 3577.0, 3579.0, 3937.0, 4055.0, 4091.0, 4277.0, 4783.0, 4860.0, 5008.0, 5272.0, 6398.0, 7057.0, 7097.0, 7133.0, 7494.0, 7850.0, 8807.0, 8809.0, 9034.0, 9173.0, 9235.0, 10346.0, 10410.0, 10581.0, 10673.0, 25939.0, 26253.0, 57817.0 
GO:0007165 BP 2.77e-18  83/772  1075/29107 D04 signal transduction                      133.0, 285.0, 301.0, 355.0, 728.0, 1017.0, 1145.0, 1192.0, 1193.0, 1439.0, 1452.0, 1890.0, 2028.0, 2357.0, 2558.0, 2564.0, 2669.0, 2787.0, 2919.0, 3091.0, 3459.0, 3485.0, 3487.0, 3491.0, 3553.0, 3561.0, 3566.0, 3576.0, 3579.0, 3627.0, 4046.0, 4055.0, 4615.0, 4739.0, 4982.0, 5175.0, 5329.0, 5606.0, 5613.0, 5829.0, 5880.0, 5894.0, 6277.0, 6282.0, 6347.0, 6373.0, 6398.0, 6774.0, 6781.0, 7076.0, 7097.0, 7296.0, 8428.0, 8614.0, 8660.0, 8718.0, 8793.0, 8797.0, 8809.0, 8840.0, 8997.0, 9052.0, 9064.0, 9173.0, 9235.0, 9322.0, 9535.0, 9754.0, 10135.0, 10392.0, 10673.0, 23092.0, 23601.0, 30811.0, 51285.0, 51655.0, 54567.0, 56882.0, 83593.0, 83937.0, 148932.0, 152189.0, 644815.0 
GO:0007166 BP 3.42e-17  35/772   225/29107 D05 cell surface receptor signaling pathway  301.0, 929.0, 966.0, 978.0, 1452.0, 1906.0, 2015.0, 2212.0, 2215.0, 2358.0, 2669.0, 2674.0, 3460.0, 3554.0, 3577.0, 3579.0, 3597.0, 3627.0, 3824.0, 4615.0, 5021.0, 5175.0, 6347.0, 8519.0, 8718.0, 8795.0, 11025.0, 23266.0, 23643.0, 27180.0, 51267.0, 64123.0, 197259.0, 222487.0, 283383.0 
GO:0045087 BP 3.77e-17  50/772   461/29107 D06 innate immune response                   301.0, 639.0, 710.0, 715.0, 716.0, 837.0, 929.0, 2268.0, 3133.0, 3140.0, 3148.0, 3426.0, 3428.0, 3556.0, 3665.0, 3669.0, 3718.0, 3958.0, 4210.0, 4615.0, 5806.0, 6279.0, 6280.0, 6283.0, 6503.0, 6737.0, 7097.0, 7706.0, 8542.0, 8876.0, 10346.0, 10392.0, 10865.0, 23601.0, 23643.0, 25939.0, 26253.0, 51279.0, 51311.0, 51734.0, 54210.0, 56829.0, 57126.0, 64127.0, 83666.0, 84166.0, 85363.0, 92610.0, 115004.0, 151636.0 
GO:0045766 BP 7.77e-17  29/772   153/29107 D07 positive regulation of angiogenesis      133.0, 285.0, 358.0, 388.0, 694.0, 728.0, 958.0, 1003.0, 1116.0, 1545.0, 2152.0, 2321.0, 3082.0, 3091.0, 3162.0, 3553.0, 3576.0, 3579.0, 4846.0, 5054.0, 6774.0, 7057.0, 7422.0, 7474.0, 7494.0, 51129.0, 79805.0, 80149.0, 116844.0 
GO:0006915 BP 1.24e-16  54/772   547/29107 D04 apoptotic process                        355.0, 388.0, 677.0, 728.0, 840.0, 929.0, 1116.0, 1263.0, 1459.0, 1647.0, 2765.0, 3486.0, 3553.0, 3659.0, 4055.0, 4615.0, 4616.0, 4792.0, 4982.0, 5272.0, 5292.0, 5359.0, 5552.0, 5894.0, 6279.0, 6280.0, 6446.0, 7097.0, 7128.0, 7494.0, 7704.0, 8462.0, 8718.0, 8737.0, 8793.0, 8795.0, 8797.0, 8837.0, 8870.0, 10392.0, 10912.0, 51283.0, 51330.0, 54507.0, 54541.0, 55081.0, 55332.0, 56892.0, 64651.0, 79960.0, 80149.0, 83593.0, 84674.0, 220441.0 
GO:0001525 BP 1.58e-16  34/772   222/29107 D03 angiogenesis                             285.0, 302.0, 388.0, 800.0, 1284.0, 1545.0, 1890.0, 1942.0, 2028.0, 2321.0, 3091.0, 3162.0, 3576.0, 3678.0, 3725.0, 4897.0, 5054.0, 5613.0, 5743.0, 6347.0, 6464.0, 7045.0, 7422.0, 7453.0, 7494.0, 10163.0, 23670.0, 51129.0, 51330.0, 54567.0, 60675.0, 80025.0, 80149.0, 81575.0 
GO:0043066 BP 2.78e-16  50/772   484/29107 D07 negative regulation of apoptotic process 301.0, 355.0, 358.0, 597.0, 602.0, 1026.0, 1263.0, 1843.0, 2274.0, 3082.0, 3491.0, 3569.0, 3875.0, 4091.0, 4170.0, 4318.0, 4487.0, 4609.0, 5272.0, 5292.0, 5329.0, 5894.0, 6464.0, 7057.0, 7076.0, 7422.0, 7474.0, 7481.0, 7494.0, 8444.0, 8737.0, 8793.0, 8835.0, 8837.0, 8870.0, 9021.0, 9531.0, 10630.0, 11167.0, 23085.0, 23601.0, 26471.0, 29904.0, 50515.0, 51129.0, 51283.0, 51316.0, 51804.0, 56892.0, 60675.0 
GO:0051607 BP 4.96e-15  31/772   205/29107 D07 defense response to virus                958.0, 2633.0, 2635.0, 3428.0, 3460.0, 3569.0, 3659.0, 3665.0, 3669.0, 3764.0, 4615.0, 5359.0, 7097.0, 8519.0, 8692.0, 10346.0, 10410.0, 10581.0, 25939.0, 51311.0, 54541.0, 56829.0, 80149.0, 83666.0, 84166.0, 85363.0, 91607.0, 115004.0, 151636.0, 163702.0, 197259.0 
GO:0050729 BP 5.17e-15  22/772    95/29107 D07 positive regulation of inflammatory response 1051.0, 2828.0, 3553.0, 3949.0, 4258.0, 4792.0, 5008.0, 5054.0, 6279.0, 6280.0, 6283.0, 7052.0, 7097.0, 7132.0, 7474.0, 8692.0, 8737.0, 8840.0, 9111.0, 9173.0, 64332.0, 283131.0 
GO:0032496 BP 8.81e-15  26/772   143/29107 D05 response to lipopolysaccharide           133.0, 728.0, 1439.0, 1906.0, 2353.0, 2643.0, 3148.0, 3553.0, 3725.0, 3764.0, 4091.0, 4258.0, 4791.0, 4846.0, 5106.0, 5743.0, 6279.0, 6280.0, 6401.0, 6556.0, 6648.0, 7056.0, 9590.0, 11213.0, 23643.0, 25819.0 
GO:0045944 BP 1.44e-14  77/772  1107/29107 D11 positive regulation of transcription by RNA polymerase II 468.0, 602.0, 650.0, 654.0, 958.0, 1051.0, 1052.0, 1054.0, 1316.0, 1649.0, 1820.0, 1906.0, 1997.0, 2002.0, 2114.0, 2120.0, 2294.0, 2309.0, 2353.0, 2355.0, 3082.0, 3091.0, 3096.0, 3148.0, 3428.0, 3491.0, 3569.0, 3627.0, 3655.0, 3659.0, 3665.0, 3725.0, 3726.0, 4487.0, 4609.0, 4791.0, 4792.0, 4824.0, 5008.0, 5187.0, 5326.0, 5359.0, 5894.0, 5992.0, 6556.0, 6774.0, 7071.0, 7097.0, 7132.0, 7422.0, 7474.0, 7494.0, 7704.0, 8463.0, 8609.0, 8692.0, 8737.0, 9935.0, 10135.0, 10272.0, 22904.0, 23175.0, 23764.0, 28999.0, 29028.0, 29842.0, 29950.0, 51316.0, 51804.0, 57817.0, 57822.0, 64127.0, 64651.0, 80149.0, 84166.0, 169792.0, 259307.0 
GO:0008285 BP 1.64e-14  44/772   425/29107 D05 negative regulation of cell population proliferation 133.0, 604.0, 650.0, 694.0, 1003.0, 1026.0, 1545.0, 2683.0, 2765.0, 2919.0, 3486.0, 3490.0, 3553.0, 3569.0, 3576.0, 3621.0, 3659.0, 4091.0, 4487.0, 4824.0, 4846.0, 5008.0, 5743.0, 5894.0, 5920.0, 6282.0, 6648.0, 6774.0, 7071.0, 7097.0, 7453.0, 7704.0, 7832.0, 8335.0, 8462.0, 8519.0, 9111.0, 9510.0, 10630.0, 26136.0, 26471.0, 54567.0, 83593.0, 163702.0 
GO:0071222 BP 6.29e-14  27/772   168/29107 D06 cellular response to lipopolysaccharide  929.0, 958.0, 1051.0, 2919.0, 2920.0, 3148.0, 3383.0, 3553.0, 3569.0, 3576.0, 3627.0, 4615.0, 5054.0, 6347.0, 6373.0, 7128.0, 7133.0, 7431.0, 7474.0, 7494.0, 7538.0, 22904.0, 23643.0, 57817.0, 64127.0, 80149.0, 114769.0 
GO:0045893 BP 2.64e-13  53/772   637/29107 D10 positive regulation of transcription, DNA-templated 468.0, 602.0, 650.0, 864.0, 1051.0, 1316.0, 1649.0, 1997.0, 2002.0, 2114.0, 2294.0, 2309.0, 2353.0, 3091.0, 3148.0, 3553.0, 3569.0, 3621.0, 3659.0, 3665.0, 3725.0, 4609.0, 4778.0, 4783.0, 4824.0, 4928.0, 5292.0, 5606.0, 6464.0, 6672.0, 6737.0, 6774.0, 6867.0, 7474.0, 7481.0, 7704.0, 7706.0, 8322.0, 8324.0, 8463.0, 9124.0, 9935.0, 10346.0, 11030.0, 26471.0, 29028.0, 29946.0, 51804.0, 79960.0, 83666.0, 84913.0, 85363.0, 151636.0 
GO:0051092 BP 3.12e-13  25/772   152/29107 D12 positive regulation of NF-kappaB transcription factor activity 958.0, 1491.0, 3383.0, 3553.0, 3556.0, 4615.0, 6279.0, 6280.0, 6283.0, 6737.0, 6774.0, 7097.0, 7474.0, 7706.0, 8737.0, 8807.0, 8809.0, 8837.0, 10346.0, 10392.0, 11213.0, 23085.0, 64127.0, 85363.0, 114769.0 
GO:0032757 BP 3.24e-13  17/772    62/29107 D08 positive regulation of interleukin-8 production 929.0, 1116.0, 1649.0, 2152.0, 2219.0, 3553.0, 3569.0, 4615.0, 5054.0, 6774.0, 7097.0, 7474.0, 8692.0, 8737.0, 10392.0, 51311.0, 64127.0 
GO:0043065 BP 6.73e-13  35/772   310/29107 D07 positive regulation of apoptotic process 133.0, 355.0, 388.0, 468.0, 604.0, 650.0, 1545.0, 1647.0, 1843.0, 2309.0, 2683.0, 3162.0, 3486.0, 3491.0, 3569.0, 3655.0, 3725.0, 4318.0, 4616.0, 5743.0, 7052.0, 7481.0, 7704.0, 8462.0, 8737.0, 8794.0, 8795.0, 8797.0, 10912.0, 26524.0, 51330.0, 54507.0, 79845.0, 90427.0, 123879.0 
GO:1902042 BP 2.30e-12  12/772    28/29107 D10 negative regulation of extrinsic apoptotic signaling pathway via death domain receptors 2876.0, 3082.0, 3148.0, 3162.0, 3383.0, 4846.0, 5054.0, 5894.0, 7128.0, 8837.0, 64114.0, 85450.0 
GO:0030335 BP 3.41e-12  30/772   244/29107 D07 positive regulation of cell migration    389.0, 650.0, 1003.0, 1906.0, 2152.0, 2268.0, 2294.0, 2321.0, 3082.0, 3491.0, 3553.0, 3655.0, 4318.0, 4739.0, 5175.0, 6405.0, 6648.0, 6774.0, 7057.0, 7422.0, 7481.0, 7494.0, 8322.0, 8503.0, 8660.0, 10630.0, 11170.0, 64115.0, 83706.0, 285966.0 
GO:0071260 BP 3.52e-11  17/772    81/29107 D05 cellular response to mechanical stimulus 355.0, 358.0, 654.0, 958.0, 1647.0, 3553.0, 3659.0, 4055.0, 4615.0, 5743.0, 7132.0, 7481.0, 8795.0, 8797.0, 9531.0, 50848.0, 51311.0 
GO:0071356 BP 8.40e-11  21/772   136/29107 D06 cellular response to tumor necrosis factor 677.0, 958.0, 1116.0, 1906.0, 2633.0, 2634.0, 2635.0, 3383.0, 3576.0, 4824.0, 5106.0, 6347.0, 7057.0, 7538.0, 8372.0, 8531.0, 8692.0, 8737.0, 9590.0, 57817.0, 80149.0 
GO:0019221 BP 1.93e-10  21/772   142/29107 D06 cytokine-mediated signaling pathway      2152.0, 3459.0, 3460.0, 3553.0, 3561.0, 3569.0, 3570.0, 3597.0, 3716.0, 3718.0, 5355.0, 6347.0, 6774.0, 7132.0, 7850.0, 8322.0, 9180.0, 11025.0, 11213.0, 79168.0, 163702.0 
GO:0071347 BP 6.13e-10  16/772    84/29107 D06 cellular response to interleukin-1       958.0, 1051.0, 1116.0, 1906.0, 2633.0, 2634.0, 2635.0, 3091.0, 3383.0, 3576.0, 4824.0, 6347.0, 8372.0, 8692.0, 9590.0, 80149.0 
GO:0043123 BP 1.02e-09  23/772   186/29107 D08 positive regulation of I-kappaB kinase/NF-kappaB signaling 389.0, 958.0, 1491.0, 3162.0, 4055.0, 4615.0, 6283.0, 6398.0, 6737.0, 7052.0, 7132.0, 7706.0, 8737.0, 8795.0, 8837.0, 10346.0, 10392.0, 10758.0, 11214.0, 64127.0, 85363.0, 92610.0, 114769.0 
GO:0006935 BP 1.11e-09  18/772   113/29107 D03 chemotaxis                               728.0, 1890.0, 2357.0, 2358.0, 2919.0, 2920.0, 3491.0, 3576.0, 3579.0, 3627.0, 4046.0, 5329.0, 5355.0, 6347.0, 6373.0, 9034.0, 60675.0, 152189.0 
GO:0008360 BP 2.96e-09  20/772   149/29107 D06 regulation of cell shape                 301.0, 388.0, 389.0, 390.0, 2268.0, 3383.0, 4478.0, 5880.0, 6347.0, 7168.0, 7422.0, 8994.0, 9948.0, 10627.0, 10630.0, 50848.0, 51177.0, 54751.0, 56882.0, 148170.0 
GO:0009615 BP 5.17e-09  17/772   110/29107 D05 response to virus                        602.0, 2268.0, 3459.0, 3460.0, 3665.0, 3669.0, 4953.0, 8372.0, 8519.0, 8692.0, 9111.0, 10346.0, 10410.0, 10581.0, 11213.0, 51311.0, 56829.0 
GO:0010628 BP 5.62e-09  37/772   472/29107 D06 positive regulation of gene expression   468.0, 639.0, 650.0, 654.0, 1003.0, 2152.0, 2615.0, 3091.0, 3459.0, 3553.0, 3569.0, 3576.0, 3949.0, 4317.0, 4478.0, 4609.0, 4615.0, 4783.0, 4824.0, 4846.0, 5272.0, 5359.0, 5873.0, 6556.0, 6774.0, 7097.0, 7122.0, 7422.0, 7453.0, 7474.0, 7481.0, 8503.0, 10268.0, 54567.0, 57822.0, 64115.0, 80149.0 
GO:0034341 BP 5.67e-09   9/772    24/29107 D05 response to interferon-gamma             958.0, 2643.0, 4210.0, 6556.0, 6672.0, 6737.0, 8519.0, 10410.0, 10581.0 
GO:0098609 BP 9.25e-09  20/772   159/29107 D03 cell-cell adhesion                       301.0, 302.0, 1003.0, 1824.0, 2294.0, 3384.0, 3655.0, 3875.0, 4897.0, 5175.0, 6282.0, 6464.0, 8876.0, 9124.0, 10205.0, 10630.0, 22918.0, 50848.0, 54751.0, 91653.0 
GO:0030593 BP 1.62e-08  14/772    78/29107 D09 neutrophil chemotaxis                    728.0, 2919.0, 2920.0, 3576.0, 3577.0, 3579.0, 3627.0, 3958.0, 6279.0, 6280.0, 6283.0, 6347.0, 6373.0, 54210.0 
GO:0030198 BP 1.93e-08  19/772   150/29107 D05 extracellular matrix organization        602.0, 1282.0, 1284.0, 2294.0, 2683.0, 3491.0, 4317.0, 4318.0, 4791.0, 4982.0, 5806.0, 7045.0, 9510.0, 10549.0, 54507.0, 56999.0, 64386.0, 83716.0, 133584.0 
GO:0071456 BP 3.27e-08  17/772   124/29107 D06 cellular response to hypoxia             358.0, 677.0, 1906.0, 1978.0, 2309.0, 3091.0, 3162.0, 3383.0, 4609.0, 4824.0, 5743.0, 6781.0, 7422.0, 8614.0, 8837.0, 29923.0, 114769.0 
GO:0006953 BP 3.92e-08  10/772    38/29107 D06 acute-phase response                     12.0, 1051.0, 3569.0, 3570.0, 5265.0, 5359.0, 6774.0, 9332.0, 23780.0, 57817.0 
GO:0001934 BP 8.87e-08  21/772   199/29107 D09 positive regulation of protein phosphorylation 302.0, 355.0, 650.0, 958.0, 1942.0, 2358.0, 3082.0, 3491.0, 3553.0, 3690.0, 3985.0, 4318.0, 4824.0, 5175.0, 5329.0, 7422.0, 8503.0, 8737.0, 54757.0, 116496.0, 148932.0 
GO:0032760 BP 9.26e-08  15/772   103/29107 D09 positive regulation of tumor necrosis factor production 929.0, 3133.0, 3459.0, 3569.0, 4317.0, 4615.0, 6774.0, 7057.0, 7097.0, 7474.0, 8737.0, 9590.0, 10392.0, 23643.0, 64127.0 
GO:0007155 BP 1.30e-07  35/772   488/29107 D02 cell adhesion                            176.0, 388.0, 390.0, 1293.0, 1545.0, 1824.0, 1969.0, 2015.0, 2358.0, 2683.0, 3383.0, 3384.0, 3490.0, 3491.0, 3678.0, 3690.0, 3915.0, 4017.0, 4739.0, 5613.0, 5829.0, 6094.0, 6347.0, 7045.0, 7057.0, 7122.0, 7414.0, 8840.0, 9235.0, 27180.0, 51330.0, 56288.0, 57126.0, 91653.0, 145864.0 
GO:0060333 BP 1.41e-07   6/772    11/29107 D07 interferon-gamma-mediated signaling pathway 3459.0, 3460.0, 3659.0, 3716.0, 6672.0, 9111.0 
GO:0007568 BP 1.61e-07  19/772   171/29107 D02 aging                                    18.0, 133.0, 597.0, 710.0, 840.0, 1284.0, 2309.0, 2353.0, 3485.0, 3725.0, 4017.0, 4791.0, 5743.0, 6185.0, 6774.0, 7076.0, 7133.0, 10135.0, 57817.0 
GO:0032755 BP 1.62e-07  14/772    93/29107 D08 positive regulation of interleukin-6 production 3553.0, 3556.0, 3569.0, 3570.0, 4317.0, 4615.0, 6774.0, 7097.0, 7474.0, 7494.0, 8692.0, 10392.0, 51311.0, 64127.0 
GO:0060337 BP 2.22e-07   7/772    18/29107 D07 type I interferon signaling pathway      3665.0, 3716.0, 4615.0, 6672.0, 8519.0, 10410.0, 10581.0 
GO:0042742 BP 2.44e-07  16/772   126/29107 D06 defense response to bacterium            602.0, 1051.0, 2358.0, 4069.0, 4615.0, 6279.0, 6280.0, 6283.0, 6464.0, 6556.0, 7132.0, 10392.0, 51316.0, 56833.0, 57817.0, 64127.0 
GO:0006468 BP 2.95e-07  33/772   460/29107 D07 protein phosphorylation                  650.0, 864.0, 1017.0, 1263.0, 1326.0, 1452.0, 2081.0, 2268.0, 3486.0, 3716.0, 3718.0, 3985.0, 5163.0, 5292.0, 5894.0, 6347.0, 6446.0, 6482.0, 7474.0, 7481.0, 8428.0, 8444.0, 8997.0, 9064.0, 9535.0, 11213.0, 11214.0, 26524.0, 30811.0, 53632.0, 57761.0, 197259.0, 102724428.0 
GO:0000122 BP 3.80e-07  51/772   894/29107 D11 negative regulation of transcription by RNA polymerase II 468.0, 604.0, 639.0, 650.0, 654.0, 864.0, 1051.0, 1263.0, 1647.0, 1649.0, 1906.0, 1942.0, 2114.0, 2120.0, 2274.0, 2294.0, 2309.0, 3009.0, 3096.0, 3428.0, 3665.0, 3725.0, 4017.0, 4084.0, 4487.0, 4609.0, 4783.0, 5187.0, 6672.0, 6774.0, 6913.0, 7050.0, 7071.0, 7422.0, 7538.0, 7704.0, 7764.0, 7832.0, 8462.0, 8531.0, 8609.0, 9208.0, 10865.0, 29842.0, 51339.0, 54567.0, 57761.0, 57817.0, 83666.0, 169792.0, 255877.0 
GO:0071407 BP 5.24e-07  10/772    49/29107 D05 cellular response to organic cyclic compound 650.0, 1051.0, 1545.0, 2294.0, 3553.0, 3655.0, 6347.0, 6774.0, 25976.0, 64127.0 
GO:0045600 BP 6.40e-07  10/772    50/29107 D06 positive regulation of fat cell differentiation 650.0, 677.0, 1051.0, 7494.0, 7538.0, 7704.0, 25819.0, 80149.0, 84935.0, 168455.0 
GO:0050731 BP 7.30e-07  13/772    90/29107 D10 positive regulation of peptidyl-tyrosine phosphorylation 654.0, 1942.0, 3082.0, 3383.0, 3569.0, 3570.0, 3678.0, 3690.0, 5008.0, 5175.0, 7422.0, 30844.0, 64127.0 
GO:0046597 BP 7.55e-07   7/772    21/29107 D06 negative regulation of viral entry into host cell 2219.0, 5806.0, 7706.0, 8519.0, 10410.0, 10581.0, 85363.0 
GO:0035633 BP 1.08e-06   8/772    31/29107 D06 maintenance of blood-brain barrier       1003.0, 3569.0, 3915.0, 5175.0, 5743.0, 7122.0, 7414.0, 50848.0 
GO:0033209 BP 1.13e-06  10/772    53/29107 D07 tumor necrosis factor-mediated signaling pathway 355.0, 2309.0, 3875.0, 4792.0, 7132.0, 7133.0, 8718.0, 8737.0, 10673.0, 10758.0 
GO:0032722 BP 1.26e-06   9/772    42/29107 D08 positive regulation of chemokine production 3091.0, 3162.0, 3566.0, 3569.0, 3570.0, 4615.0, 7097.0, 7474.0, 9173.0 
GO:1900745 BP 1.41e-06   8/772    32/29107 D10 positive regulation of p38MAPK cascade   650.0, 1647.0, 3553.0, 4616.0, 7422.0, 10912.0, 80149.0, 768211.0 
GO:0060586 BP 1.49e-06   5/772     9/29107 D10 multicellular organismal iron ion homeostasis 654.0, 6556.0, 8692.0, 57817.0, 114781.0 
GO:0050830 BP 1.96e-06  13/772    98/29107 D07 defense response to Gram-positive bacterium 728.0, 1969.0, 2268.0, 2634.0, 3133.0, 3140.0, 3148.0, 3569.0, 4069.0, 4615.0, 7097.0, 10392.0, 64127.0 
GO:0001666 BP 2.06e-06  17/772   165/29107 D05 response to hypoxia                      18.0, 133.0, 285.0, 650.0, 3091.0, 3291.0, 4017.0, 5894.0, 6648.0, 7057.0, 7097.0, 7422.0, 8994.0, 9124.0, 51129.0, 54541.0, 81575.0 
GO:0048661 BP 3.70e-06  10/772    60/29107 D06 positive regulation of smooth muscle cell proliferation 1906.0, 3162.0, 3569.0, 3570.0, 4615.0, 5743.0, 7052.0, 7057.0, 8840.0, 10135.0 
GO:0046330 BP 4.08e-06  12/772    89/29107 D10 positive regulation of JNK cascade       1647.0, 3553.0, 4055.0, 4317.0, 4615.0, 4616.0, 7474.0, 8324.0, 8737.0, 10392.0, 10912.0, 64127.0 
GO:0042149 BP 4.12e-06   9/772    48/29107 D07 cellular response to glucose starvation  468.0, 2309.0, 3428.0, 7378.0, 7494.0, 27244.0, 53632.0, 80149.0, 102724428.0 
GO:0043491 BP 4.61e-06   8/772    37/29107 D06 protein kinase B signaling               677.0, 958.0, 1263.0, 1969.0, 3553.0, 4824.0, 6347.0, 8503.0 
GO:0034097 BP 4.93e-06   9/772    49/29107 D04 response to cytokine                     2353.0, 3570.0, 3725.0, 4170.0, 4791.0, 5021.0, 6401.0, 7076.0, 9180.0 
GO:0150077 BP 5.24e-06   5/772    11/29107 D07 regulation of neuroinflammatory response 3569.0, 4317.0, 4318.0, 5743.0, 7133.0 
GO:0071276 BP 5.71e-06   8/772    38/29107 D06 cellular response to cadmium ion         2353.0, 3162.0, 3725.0, 4318.0, 4489.0, 4499.0, 4501.0, 4502.0 
GO:0010575 BP 6.54e-06   7/772    28/29107 D08 positive regulation of vascular endothelial growth factor production 468.0, 728.0, 1545.0, 3091.0, 3553.0, 3569.0, 5743.0 
GO:0007159 BP 6.54e-06   7/772    28/29107 D04 leukocyte cell-cell adhesion             3383.0, 4478.0, 5175.0, 6401.0, 50848.0, 57126.0, 83706.0 
GO:0031589 BP 6.89e-06   6/772    19/29107 D03 cell-substrate adhesion                  3655.0, 3678.0, 3690.0, 4091.0, 5613.0, 64005.0 
GO:0032695 BP 6.89e-06   6/772    19/29107 D08 negative regulation of interleukin-12 production 3718.0, 4210.0, 7057.0, 11213.0, 51311.0, 64127.0 
GO:1903142 BP 7.06e-06   4/772     6/29107 D09 positive regulation of establishment of endothelial barrier 1003.0, 7122.0, 9294.0, 50848.0 
GO:0008284 BP 7.34e-06  32/772   505/29107 D05 positive regulation of cell population proliferation 133.0, 654.0, 1017.0, 1903.0, 1906.0, 2321.0, 3142.0, 3553.0, 3569.0, 3570.0, 3579.0, 3597.0, 3627.0, 4609.0, 4824.0, 5008.0, 5880.0, 6464.0, 7057.0, 7076.0, 7122.0, 7422.0, 7494.0, 8660.0, 9180.0, 9294.0, 10135.0, 29923.0, 29950.0, 51316.0, 58516.0, 340485.0 
GO:0007596 BP 7.46e-06  11/772    79/29107 D05 blood coagulation                        710.0, 966.0, 2152.0, 2162.0, 3690.0, 5265.0, 5329.0, 5627.0, 5873.0, 7056.0, 57834.0 
GO:0045765 BP 8.43e-06   7/772    29/29107 D06 regulation of angiogenesis               1942.0, 1969.0, 3162.0, 3569.0, 6672.0, 7453.0, 79805.0 
GO:0043154 BP 1.03e-05  10/772    67/29107 D12 negative regulation of cysteine-type endopeptidase activity involved in apoptotic process 358.0, 2876.0, 3082.0, 5272.0, 5743.0, 5894.0, 7057.0, 7422.0, 9709.0, 114769.0 
GO:0032870 BP 1.07e-05   7/772    30/29107 D05 cellular response to hormone stimulus    1843.0, 2353.0, 3485.0, 3490.0, 6774.0, 8835.0, 10268.0 
GO:0051216 BP 1.13e-05   9/772    54/29107 D04 cartilage development                    654.0, 1116.0, 1906.0, 3091.0, 7076.0, 7474.0, 7704.0, 8372.0, 8692.0 
GO:0035556 BP 1.16e-05  27/772   402/29107 D05 intracellular signal transduction        1154.0, 1608.0, 1843.0, 2919.0, 3162.0, 3576.0, 3716.0, 3718.0, 3937.0, 6446.0, 6464.0, 8835.0, 8997.0, 9021.0, 10392.0, 10758.0, 11163.0, 11213.0, 11214.0, 26524.0, 30811.0, 53632.0, 54210.0, 64127.0, 83593.0, 84166.0, 102724428.0 
GO:0045669 BP 1.18e-05  10/772    68/29107 D06 positive regulation of osteoblast differentiation 650.0, 654.0, 1051.0, 1192.0, 3082.0, 3491.0, 3569.0, 3570.0, 8519.0, 8840.0 
GO:0007189 BP 1.18e-05  13/772   115/29107 D07 adenylate cyclase-activating G protein-coupled receptor signaling pathway 133.0, 1903.0, 2015.0, 2827.0, 2828.0, 3627.0, 6373.0, 9294.0, 10268.0, 23266.0, 64123.0, 222487.0, 283383.0 
GO:1902895 BP 1.25e-05   8/772    42/29107 D12 positive regulation of pri-miRNA transcription by RNA polymerase II 650.0, 2309.0, 2353.0, 3091.0, 3725.0, 4091.0, 6774.0, 84913.0 
GO:0090090 BP 1.26e-05  14/772   133/29107 D08 negative regulation of canonical Wnt signaling pathway 650.0, 1452.0, 1649.0, 2309.0, 3485.0, 3487.0, 7474.0, 7481.0, 8322.0, 8994.0, 26524.0, 51339.0, 79960.0, 139285.0 
GO:1901224 BP 1.35e-05  10/772    69/29107 D08 positive regulation of NIK/NF-kappaB signaling 929.0, 1906.0, 3553.0, 4317.0, 7097.0, 8809.0, 9111.0, 10392.0, 56892.0, 64127.0 
GO:0050727 BP 1.36e-05  11/772    84/29107 D06 regulation of inflammatory response      301.0, 604.0, 837.0, 3554.0, 4615.0, 5743.0, 6401.0, 7474.0, 22904.0, 64127.0, 255877.0 
GO:0070098 BP 1.53e-05  10/772    70/29107 D07 chemokine-mediated signaling pathway     2532.0, 2919.0, 2920.0, 3576.0, 3577.0, 3579.0, 3627.0, 6347.0, 6373.0, 9034.0 
GO:0010573 BP 1.61e-05   4/772     7/29107 D06 vascular endothelial growth factor production 3091.0, 3553.0, 3569.0, 3570.0 
GO:0032494 BP 1.61e-05   4/772     7/29107 D05 response to peptidoglycan                728.0, 3569.0, 4615.0, 11213.0 
GO:0036462 BP 1.61e-05   4/772     7/29107 D08 TRAIL-activated apoptotic signaling pathway 8794.0, 8795.0, 8797.0, 51304.0 
GO:0032869 BP 1.70e-05  12/772   102/29107 D08 cellular response to insulin stimulus    677.0, 2645.0, 5106.0, 5872.0, 7494.0, 8660.0, 8837.0, 23175.0, 23516.0, 29904.0, 54206.0, 57761.0 
GO:0010629 BP 1.83e-05  21/772   277/29107 D06 negative regulation of gene expression   493.0, 639.0, 650.0, 1026.0, 1906.0, 3091.0, 3148.0, 3576.0, 3949.0, 4317.0, 4824.0, 7050.0, 7122.0, 7422.0, 8614.0, 25819.0, 25976.0, 54567.0, 80149.0, 83666.0, 84913.0 
GO:0001938 BP 1.98e-05  10/772    72/29107 D07 positive regulation of endothelial cell proliferation 650.0, 654.0, 2152.0, 3091.0, 3148.0, 3690.0, 7422.0, 7474.0, 79805.0, 116844.0 
GO:0007259 BP 2.10e-05   7/772    33/29107 D07 receptor signaling pathway via JAK-STAT  3716.0, 6347.0, 6774.0, 8835.0, 9021.0, 9111.0, 57817.0 
GO:0070059 BP 2.10e-05   7/772    33/29107 D07 intrinsic apoptotic signaling pathway in response to endoplasmic reticulum stress 468.0, 837.0, 1051.0, 1649.0, 2081.0, 8795.0, 57761.0 
GO:1903364 BP 2.13e-05   5/772    14/29107 D08 positive regulation of cellular protein catabolic process 4478.0, 7128.0, 51339.0, 57817.0, 139285.0 
GO:0002526 BP 2.13e-05   5/772    14/29107 D05 acute inflammatory response              2683.0, 6279.0, 8876.0, 26471.0, 54210.0 
GO:0009410 BP 2.27e-05  21/772   281/29107 D03 response to xenobiotic stimulus          18.0, 123.0, 1026.0, 2309.0, 2353.0, 2876.0, 3162.0, 3291.0, 3383.0, 3485.0, 3725.0, 4837.0, 4860.0, 4982.0, 5021.0, 5743.0, 6185.0, 6648.0, 6774.0, 7050.0, 10758.0 
GO:0001570 BP 2.38e-05   9/772    59/29107 D04 vasculogenesis                           133.0, 677.0, 1969.0, 2294.0, 3726.0, 7422.0, 8322.0, 8463.0, 25976.0 
GO:0007507 BP 2.51e-05  17/772   199/29107 D04 heart development                        133.0, 650.0, 677.0, 840.0, 1026.0, 1906.0, 2294.0, 3764.0, 4824.0, 5021.0, 5894.0, 6464.0, 8572.0, 9124.0, 10758.0, 11214.0, 51196.0 
GO:0009617 BP 2.84e-05  10/772    75/29107 D05 response to bacterium                    650.0, 2289.0, 5272.0, 5836.0, 6347.0, 6556.0, 23266.0, 54757.0, 84166.0, 116844.0 
GO:0050766 BP 2.97e-05   8/772    47/29107 D07 positive regulation of phagocytosis      2358.0, 3553.0, 3561.0, 3601.0, 5806.0, 5873.0, 6556.0, 64127.0 
GO:0034605 BP 2.97e-05   8/772    47/29107 D05 cellular response to heat                1026.0, 3162.0, 3627.0, 5743.0, 7057.0, 9531.0, 56892.0, 113278.0 
GO:0071385 BP 3.05e-05   6/772    24/29107 D08 cellular response to glucocorticoid stimulus 301.0, 677.0, 1906.0, 6781.0, 7538.0, 11170.0 
GO:0001935 BP 3.12e-05   5/772    15/29107 D04 endothelial cell proliferation           2081.0, 3162.0, 4017.0, 5613.0, 60675.0 
GO:0033280 BP 3.12e-05   5/772    15/29107 D07 response to vitamin D                    3627.0, 5743.0, 6781.0, 7706.0, 8614.0 
GO:0034976 BP 3.59e-05  10/772    77/29107 D04 response to endoplasmic reticulum stress 468.0, 1051.0, 1649.0, 2081.0, 3576.0, 7057.0, 8795.0, 9709.0, 57761.0, 116496.0 
GO:0031663 BP 3.83e-05   7/772    36/29107 D06 lipopolysaccharide-mediated signaling pathway 929.0, 3553.0, 4615.0, 4792.0, 6347.0, 7097.0, 23643.0 
GO:0042832 BP 3.93e-05   6/772    25/29107 D06 defense response to protozoan            602.0, 958.0, 2634.0, 3566.0, 4615.0, 6556.0 
GO:0042060 BP 3.98e-05  11/772    94/29107 D04 wound healing                            1026.0, 3690.0, 5894.0, 6279.0, 6382.0, 6556.0, 7168.0, 7474.0, 8837.0, 25987.0, 57822.0 
GO:0032880 BP 4.02e-05  10/772    78/29107 D04 regulation of protein localization       3690.0, 4824.0, 6737.0, 7474.0, 7706.0, 10346.0, 23075.0, 23216.0, 51804.0, 85363.0 
GO:0051770 BP 4.44e-05   5/772    16/29107 D07 positive regulation of nitric-oxide synthase biosynthetic process 6347.0, 7097.0, 9590.0, 10135.0, 64127.0 
GO:0030336 BP 4.89e-05  14/772   150/29107 D07 negative regulation of cell migration    388.0, 1545.0, 1845.0, 2309.0, 5054.0, 6781.0, 7122.0, 7168.0, 7414.0, 7481.0, 8428.0, 8519.0, 11057.0, 58516.0 
GO:0046718 BP 5.33e-05  11/772    97/29107 D06 viral entry into host cell               1969.0, 3383.0, 3678.0, 3690.0, 3949.0, 5359.0, 5817.0, 6510.0, 8692.0, 23601.0, 50848.0 
GO:0002544 BP 5.56e-05   4/772     9/29107 D05 chronic inflammatory response            6279.0, 6280.0, 7057.0, 8876.0 
GO:0051091 BP 5.66e-05  12/772   115/29107 D11 positive regulation of DNA-binding transcription factor activity 650.0, 1054.0, 1649.0, 1906.0, 3553.0, 3569.0, 4824.0, 6737.0, 7706.0, 8322.0, 10346.0, 85363.0 
GO:0010595 BP 5.94e-05   9/772    66/29107 D09 positive regulation of endothelial cell migration 388.0, 1906.0, 2523.0, 3690.0, 7057.0, 7422.0, 7474.0, 80149.0, 84913.0 
GO:0045926 BP 6.15e-05   5/772    17/29107 D04 negative regulation of growth            3091.0, 4489.0, 4499.0, 4501.0, 4502.0 
GO:0045824 BP 6.15e-05   5/772    17/29107 D07 negative regulation of innate immune response 3428.0, 6737.0, 7128.0, 9111.0, 11213.0 
GO:0070555 BP 6.59e-05   7/772    39/29107 D05 response to interleukin-1                301.0, 1116.0, 3553.0, 3554.0, 4615.0, 6401.0, 11213.0 
GO:0036018 BP 7.29e-05   3/772     4/29107 D06 cellular response to erythropoietin      958.0, 4501.0, 4502.0 
GO:0035771 BP 7.29e-05   3/772     4/29107 D07 interleukin-4-mediated signaling pathway 3561.0, 3566.0, 3718.0 
GO:0045629 BP 7.29e-05   3/772     4/29107 D13 negative regulation of T-helper 2 cell differentiation 301.0, 604.0, 3142.0 
GO:0051450 BP 7.29e-05   3/772     4/29107 D03 myoblast proliferation                   2876.0, 3082.0, 84913.0 
GO:2000134 BP 7.29e-05   8/772    53/29107 D09 negative regulation of G1/S transition of mitotic cell cycle 1026.0, 6347.0, 7465.0, 11170.0, 51339.0, 79960.0, 91607.0, 123879.0 
GO:0001774 BP 7.81e-05   6/772    28/29107 D06 microglial cell activation               728.0, 2358.0, 3459.0, 3460.0, 7097.0, 10135.0 
GO:0043542 BP 7.81e-05   6/772    28/29107 D07 endothelial cell migration               1545.0, 4017.0, 4846.0, 5613.0, 5829.0, 11167.0 
GO:0060055 BP 9.08e-05   4/772    10/29107 D04 angiogenesis involved in wound healing   2683.0, 2828.0, 2876.0, 3690.0 
GO:0035456 BP 9.08e-05   4/772    10/29107 D05 response to interferon-beta              5359.0, 8519.0, 10410.0, 10581.0 
GO:0090037 BP 9.08e-05   4/772    10/29107 D08 positive regulation of protein kinase C signaling 958.0, 7422.0, 7474.0, 7481.0 
GO:0031100 BP 9.21e-05   7/772    41/29107 D04 animal organ regeneration                133.0, 285.0, 728.0, 1026.0, 3082.0, 4837.0, 23175.0 
GO:0071549 BP 9.63e-05   6/772    29/29107 D09 cellular response to dexamethasone stimulus 358.0, 3383.0, 5106.0, 8837.0, 54206.0, 54541.0 
GO:0045089 BP 9.63e-05   6/772    29/29107 D07 positive regulation of innate immune response 2358.0, 3148.0, 5359.0, 9111.0, 51311.0, 64127.0 
GO:0042981 BP 9.79e-05  15/772   180/29107 D06 regulation of apoptotic process          355.0, 602.0, 837.0, 3627.0, 3718.0, 5894.0, 6446.0, 7052.0, 8718.0, 8795.0, 10392.0, 55081.0, 83593.0, 84674.0, 340485.0 
GO:0016477 BP 1.06e-04  18/772   245/29107 D04 cell migration                           388.0, 389.0, 390.0, 694.0, 967.0, 1942.0, 1969.0, 2028.0, 2321.0, 3690.0, 3915.0, 4739.0, 6382.0, 7057.0, 7128.0, 8994.0, 9050.0, 83666.0 
GO:0070301 BP 1.06e-04   9/772    71/29107 D07 cellular response to hydrogen peroxide   301.0, 358.0, 388.0, 1545.0, 2081.0, 3569.0, 7128.0, 8737.0, 8807.0 
GO:0034446 BP 1.09e-04   8/772    56/29107 D05 substrate adhesion-dependent cell spreading 1942.0, 3690.0, 3915.0, 5829.0, 8322.0, 8324.0, 29780.0, 83706.0 
GO:0030865 BP 1.11e-04   5/772    19/29107 D06 cortical cytoskeleton organization       388.0, 389.0, 390.0, 5880.0, 9948.0 
GO:0032088 BP 1.14e-04  10/772    88/29107 D12 negative regulation of NF-kappaB transcription factor activity 602.0, 1545.0, 1649.0, 4792.0, 6737.0, 7128.0, 11213.0, 64127.0, 80149.0, 84166.0 
GO:0043406 BP 1.19e-04   9/772    72/29107 D12 positive regulation of MAP kinase activity 958.0, 1906.0, 2321.0, 3553.0, 6283.0, 7057.0, 7422.0, 11214.0, 64127.0 
GO:0032729 BP 1.19e-04   9/772    72/29107 D08 positive regulation of interferon-gamma production 602.0, 929.0, 1054.0, 3553.0, 3554.0, 6556.0, 7474.0, 8809.0, 51311.0 
GO:0006952 BP 1.19e-04   9/772    72/29107 D03 defense response                         2532.0, 3783.0, 6774.0, 6890.0, 9235.0, 10392.0, 11025.0, 51267.0, 64127.0 
GO:0150078 BP 1.40e-04   4/772    11/29107 D08 positive regulation of neuroinflammatory response 3553.0, 3569.0, 4317.0, 26471.0 
GO:0034612 BP 1.43e-04   6/772    31/29107 D05 response to tumor necrosis factor        929.0, 1116.0, 2643.0, 5743.0, 6401.0, 8737.0 
GO:0042157 BP 1.44e-04   5/772    20/29107 D05 lipoprotein metabolic process            8542.0, 23780.0, 80830.0, 80832.0, 81575.0 
GO:0043032 BP 1.44e-04   5/772    20/29107 D07 positive regulation of macrophage activation 3566.0, 7057.0, 7474.0, 9173.0, 57817.0 
GO:0030282 BP 1.46e-04   7/772    44/29107 D05 bone mineralization                      468.0, 650.0, 2268.0, 5743.0, 7071.0, 7481.0, 22904.0 
GO:0045071 BP 1.46e-04   7/772    44/29107 D06 negative regulation of viral genome replication 3428.0, 3669.0, 5359.0, 8519.0, 10410.0, 10581.0, 56829.0 
GO:0002548 BP 1.46e-04   7/772    44/29107 D07 monocyte chemotaxis                      301.0, 2321.0, 3569.0, 3570.0, 3958.0, 6283.0, 6347.0 
GO:0006357 BP 1.50e-04  68/772  1598/29107 D10 regulation of transcription by RNA polymerase II 468.0, 493.0, 604.0, 639.0, 687.0, 864.0, 1051.0, 1052.0, 1054.0, 1316.0, 1649.0, 1820.0, 1831.0, 1997.0, 2002.0, 2114.0, 2120.0, 2294.0, 2309.0, 2353.0, 2355.0, 3091.0, 3096.0, 3142.0, 3148.0, 3659.0, 3665.0, 3725.0, 3726.0, 4084.0, 4091.0, 4487.0, 4609.0, 4778.0, 4791.0, 4824.0, 5326.0, 5992.0, 6648.0, 6672.0, 6774.0, 6913.0, 7004.0, 7050.0, 7071.0, 7704.0, 7743.0, 8462.0, 8463.0, 8609.0, 8848.0, 9124.0, 9208.0, 9935.0, 10272.0, 10865.0, 23764.0, 28999.0, 29842.0, 51804.0, 55090.0, 57822.0, 64651.0, 79973.0, 84913.0, 139735.0, 169792.0, 255877.0 
GO:0071346 BP 1.65e-04  10/772    92/29107 D06 cellular response to interferon-gamma    1906.0, 2633.0, 2634.0, 2635.0, 3383.0, 6347.0, 7097.0, 7431.0, 7474.0, 55647.0 
GO:0043410 BP 1.66e-04  13/772   148/29107 D08 positive regulation of MAPK cascade      650.0, 1942.0, 2321.0, 3082.0, 3487.0, 3569.0, 4317.0, 5008.0, 5606.0, 5894.0, 6464.0, 51196.0, 85363.0 
GO:0007204 BP 1.66e-04  13/772   148/29107 D11 positive regulation of cytosolic calcium ion concentration 133.0, 728.0, 1903.0, 1906.0, 2357.0, 2358.0, 3577.0, 3579.0, 5021.0, 9034.0, 23075.0, 51196.0, 60675.0 
GO:0044344 BP 1.72e-04   6/772    32/29107 D06 cellular response to fibroblast growth factor stimulus 677.0, 3576.0, 6347.0, 7538.0, 8692.0, 54567.0 
GO:0015939 BP 1.79e-04   3/772     5/29107 D07 pantothenate metabolic process           8875.0, 8876.0, 80025.0 
GO:0061304 BP 1.79e-04   3/772     5/29107 D05 retinal blood vessel morphogenesis       1282.0, 1545.0, 8322.0 
GO:0002221 BP 1.79e-04   3/772     5/29107 D06 pattern recognition receptor signaling pathway 10392.0, 26253.0, 64127.0 
GO:0007223 BP 1.79e-04   3/772     5/29107 D09 Wnt signaling pathway, calcium modulating pathway 7474.0, 7481.0, 8322.0 
GO:0003176 BP 1.79e-04   3/772     5/29107 D05 aortic valve development                 650.0, 7132.0, 7133.0 
GO:0038110 BP 1.79e-04   3/772     5/29107 D07 interleukin-2-mediated signaling pathway 3561.0, 3716.0, 3718.0 
GO:0006869 BP 1.79e-04   8/772    60/29107 D05 lipid transport                          5104.0, 6578.0, 8542.0, 23780.0, 80830.0, 80832.0, 81575.0, 83850.0 
GO:0048146 BP 1.95e-04   7/772    46/29107 D06 positive regulation of fibroblast proliferation 302.0, 358.0, 1026.0, 2355.0, 4609.0, 6277.0, 7474.0 
GO:0007200 BP 2.01e-04   8/772    61/29107 D06 phospholipase C-activating G protein-coupled receptor signaling pathway 728.0, 2357.0, 2358.0, 2828.0, 3269.0, 3579.0, 7052.0, 51196.0 
GO:0032026 BP 2.05e-04   4/772    12/29107 D05 response to magnesium ion                654.0, 929.0, 4982.0, 7057.0 
GO:2001244 BP 2.05e-04   6/772    33/29107 D09 positive regulation of intrinsic apoptotic signaling pathway 1649.0, 4824.0, 5326.0, 6279.0, 6280.0, 26471.0 
GO:0035924 BP 2.05e-04   6/772    33/29107 D06 cellular response to vascular endothelial growth factor stimulus 301.0, 2081.0, 2321.0, 5606.0, 7422.0, 54567.0 
GO:0098869 BP 2.21e-04   9/772    78/29107 D03 cellular oxidant detoxification          1193.0, 2745.0, 2876.0, 4258.0, 5743.0, 6280.0, 7296.0, 10549.0, 27244.0 
GO:0032731 BP 2.25e-04   8/772    62/29107 D09 positive regulation of interleukin-1 beta production 3428.0, 3569.0, 4615.0, 6774.0, 7474.0, 10392.0, 51311.0, 64127.0 
GO:0051384 BP 2.25e-04   8/772    62/29107 D07 response to glucocorticoid               133.0, 654.0, 1843.0, 3291.0, 3485.0, 3569.0, 5743.0, 6382.0 
GO:0019722 BP 2.43e-04   9/772    79/29107 D07 calcium-mediated signaling               1906.0, 2358.0, 3576.0, 3577.0, 3579.0, 6401.0, 9034.0, 11163.0, 51196.0 
GO:0006909 BP 2.52e-04   8/772    63/29107 D05 phagocytosis                             301.0, 929.0, 3949.0, 4615.0, 5175.0, 6556.0, 22918.0, 56882.0 
GO:0045454 BP 2.87e-04   6/772    35/29107 D05 cell redox homeostasis                   1649.0, 2876.0, 4846.0, 6556.0, 7296.0, 10549.0 
GO:0042119 BP 2.90e-04   4/772    13/29107 D06 neutrophil activation                    3576.0, 3579.0, 8807.0, 10758.0 
GO:0002675 BP 2.90e-04   4/772    13/29107 D08 positive regulation of acute inflammatory response 3569.0, 5008.0, 9180.0, 388125.0 
GO:0043434 BP 2.93e-04   7/772    49/29107 D06 response to peptide hormone              301.0, 694.0, 5021.0, 6774.0, 7076.0, 7832.0, 8614.0 
GO:0032740 BP 2.93e-04   5/772    23/29107 D08 positive regulation of interleukin-17 production 3569.0, 4615.0, 5008.0, 23180.0, 64127.0 
GO:0006606 BP 3.23e-04   9/772    82/29107 D08 protein import into nucleus              602.0, 1026.0, 2646.0, 3621.0, 4792.0, 4928.0, 6774.0, 10758.0, 29107.0 
GO:0010507 BP 3.33e-04   7/772    50/29107 D07 negative regulation of autophagy         3082.0, 4170.0, 6774.0, 10135.0, 26471.0, 57533.0, 90427.0 
GO:0008219 BP 3.37e-04   6/772    36/29107 D02 cell death                               2012.0, 2014.0, 2355.0, 3162.0, 8737.0, 9766.0 
GO:0007566 BP 3.37e-04   6/772    36/29107 D02 embryo implantation                      3490.0, 3553.0, 4318.0, 5743.0, 6781.0, 8614.0 
GO:0042092 BP 3.50e-04   3/772     6/29107 D03 type 2 immune response                   604.0, 10758.0, 255877.0 
GO:2000556 BP 3.50e-04   3/772     6/29107 D10 positive regulation of T-helper 1 cell cytokine production 3553.0, 3554.0, 8809.0 
GO:0009750 BP 3.50e-04   3/772     6/29107 D07 response to fructose                     2646.0, 3875.0, 5743.0 
GO:0002768 BP 3.50e-04   3/772     6/29107 D06 immune response-regulating cell surface receptor signaling pathway 958.0, 2268.0, 2358.0 
GO:0036498 BP 3.50e-04   3/772     6/29107 D06 IRE1-mediated unfolded protein response  2081.0, 5770.0, 7494.0 
GO:0030324 BP 3.54e-04   9/772    83/29107 D04 lung development                         1116.0, 1978.0, 2002.0, 2294.0, 7422.0, 7474.0, 10272.0, 10630.0, 83716.0 
GO:0090023 BP 3.62e-04   5/772    24/29107 D11 positive regulation of neutrophil chemotaxis 728.0, 1906.0, 3576.0, 3579.0, 5880.0 
GO:0042127 BP 3.67e-04  12/772   140/29107 D04 regulation of cell population proliferation 604.0, 639.0, 3566.0, 3627.0, 3725.0, 3726.0, 4792.0, 6373.0, 6446.0, 6774.0, 50515.0, 255877.0 
GO:0030308 BP 3.86e-04  11/772   121/29107 D06 negative regulation of cell growth       604.0, 694.0, 978.0, 1026.0, 3621.0, 4487.0, 7481.0, 8692.0, 29946.0, 79960.0, 123879.0 
GO:0007049 BP 3.91e-04  19/772   296/29107 D02 cell cycle                               1326.0, 1452.0, 1459.0, 1649.0, 1843.0, 3621.0, 3875.0, 4288.0, 4739.0, 5292.0, 6737.0, 8208.0, 8444.0, 9589.0, 10713.0, 11170.0, 25909.0, 56288.0, 83937.0 
GO:0045595 BP 3.93e-04   6/772    37/29107 D04 regulation of cell differentiation       604.0, 864.0, 1051.0, 1052.0, 5894.0, 255877.0 
GO:0010273 BP 3.97e-04   4/772    14/29107 D03 detoxification of copper ion             4489.0, 4499.0, 4501.0, 4502.0 
GO:0042542 BP 4.26e-04   7/772    52/29107 D05 response to hydrogen peroxide            1843.0, 2876.0, 3162.0, 3725.0, 6382.0, 6648.0, 8428.0 
GO:0010596 BP 4.43e-04   5/772    25/29107 D09 negative regulation of endothelial cell migration 6672.0, 6781.0, 7057.0, 54567.0, 56999.0 
GO:0030036 BP 5.09e-04  13/772   166/29107 D06 actin cytoskeleton organization          390.0, 604.0, 2919.0, 3985.0, 7408.0, 8572.0, 9124.0, 9322.0, 9754.0, 10163.0, 22808.0, 23092.0, 342527.0 
GO:0000165 BP 5.24e-04  10/772   106/29107 D06 MAPK cascade                             677.0, 1326.0, 1847.0, 3553.0, 4609.0, 5606.0, 5894.0, 6347.0, 7538.0, 9064.0 
GO:0034142 BP 5.31e-04   4/772    15/29107 D08 toll-like receptor 4 signaling pathway   929.0, 4792.0, 9111.0, 23643.0 
GO:0008631 BP 5.31e-04   4/772    15/29107 D07 intrinsic apoptotic signaling pathway in response to oxidative stress 1545.0, 2876.0, 5163.0, 8428.0 
GO:0016064 BP 5.31e-04   4/772    15/29107 D06 immunoglobulin mediated immune response  3566.0, 3665.0, 4615.0, 51311.0 
GO:0046596 BP 5.31e-04   4/772    15/29107 D05 regulation of viral entry into host cell 6737.0, 7706.0, 10346.0, 85363.0 
GO:0070102 BP 5.31e-04   4/772    15/29107 D07 interleukin-6-mediated signaling pathway 3569.0, 3570.0, 3716.0, 6774.0 
GO:1900017 BP 5.36e-04   5/772    26/29107 D08 positive regulation of cytokine production involved in inflammatory response 3091.0, 3569.0, 4615.0, 6774.0, 64127.0 
GO:0010951 BP 5.71e-04  12/772   147/29107 D10 negative regulation of endopeptidase activity 12.0, 302.0, 710.0, 1293.0, 1992.0, 5054.0, 5104.0, 5265.0, 5272.0, 5627.0, 7076.0, 51232.0 
GO:0051726 BP 5.83e-04  16/772   235/29107 D04 regulation of cell cycle                 1026.0, 1192.0, 1459.0, 1647.0, 1843.0, 2081.0, 3576.0, 3659.0, 3725.0, 3726.0, 4609.0, 4616.0, 4824.0, 6774.0, 7057.0, 10912.0 
GO:0033138 BP 5.94e-04   9/772    89/29107 D10 positive regulation of peptidyl-serine phosphorylation 493.0, 3569.0, 5008.0, 5743.0, 5894.0, 7422.0, 7474.0, 10044.0, 10268.0 
GO:0072540 BP 6.01e-04   3/772     7/29107 D08 T-helper 17 cell lineage commitment      3569.0, 3570.0, 6774.0 
GO:0002606 BP 6.01e-04   3/772     7/29107 D06 positive regulation of dendritic cell antigen processing and presentation 6556.0, 10392.0, 64127.0 
GO:0031394 BP 6.01e-04   3/772     7/29107 D10 positive regulation of prostaglandin biosynthetic process 301.0, 3553.0, 5743.0 
GO:0043567 BP 6.01e-04   3/772     7/29107 D06 regulation of insulin-like growth factor receptor signaling pathway 3485.0, 3486.0, 3487.0 
GO:0070244 BP 6.01e-04   3/772     7/29107 D11 negative regulation of thymocyte apoptotic process 1942.0, 3091.0, 3718.0 
GO:0038165 BP 6.01e-04   3/772     7/29107 D07 oncostatin-M-mediated signaling pathway  3597.0, 5008.0, 9180.0 
GO:1901731 BP 6.01e-04   3/772     7/29107 D08 positive regulation of platelet aggregation 3569.0, 10630.0, 50848.0 
GO:0043297 BP 6.01e-04   3/772     7/29107 D07 apical junction assembly                 389.0, 7414.0, 9948.0 
GO:0006879 BP 6.03e-04   7/772    55/29107 D10 cellular iron ion homeostasis            654.0, 1356.0, 3091.0, 3162.0, 4609.0, 6556.0, 57817.0 
GO:0051591 BP 6.07e-04   6/772    40/29107 D06 response to cAMP                         1843.0, 2353.0, 3725.0, 5187.0, 6382.0, 7056.0 
GO:0045429 BP 6.07e-04   6/772    40/29107 D07 positive regulation of nitric oxide biosynthetic process 1906.0, 3383.0, 3553.0, 4317.0, 5743.0, 5806.0 
GO:0010942 BP 6.07e-04   6/772    40/29107 D05 positive regulation of cell death        4824.0, 10268.0, 10392.0, 80149.0, 91607.0, 340485.0 
GO:0001817 BP 6.07e-04   6/772    40/29107 D06 regulation of cytokine production        604.0, 5606.0, 8840.0, 10385.0, 50848.0, 255877.0 
GO:0032703 BP 6.44e-04   5/772    27/29107 D08 negative regulation of interleukin-2 production 2633.0, 7128.0, 7538.0, 11326.0, 64127.0 
GO:0009314 BP 6.44e-04   5/772    27/29107 D03 response to radiation                    285.0, 1263.0, 3725.0, 6648.0, 50848.0 
GO:0071280 BP 6.44e-04   5/772    27/29107 D06 cellular response to copper ion          358.0, 4489.0, 4499.0, 4501.0, 4502.0 
GO:0097192 BP 6.44e-04   5/772    27/29107 D07 extrinsic apoptotic signaling pathway in absence of ligand 355.0, 597.0, 2309.0, 4170.0, 9531.0 
GO:0030949 BP 6.93e-04   4/772    16/29107 D07 positive regulation of vascular endothelial growth factor receptor signaling pathway 3091.0, 3553.0, 3678.0, 3690.0 
GO:0048143 BP 6.93e-04   4/772    16/29107 D03 astrocyte activation                     728.0, 2358.0, 3459.0, 25825.0 
GO:0006809 BP 6.93e-04   4/772    16/29107 D05 nitric oxide biosynthetic process        1545.0, 2643.0, 4846.0, 80777.0 
GO:0045779 BP 6.93e-04   4/772    16/29107 D07 negative regulation of bone resorption   3569.0, 4982.0, 7128.0, 57817.0 
GO:0032733 BP 6.96e-04   6/772    41/29107 D08 positive regulation of interleukin-10 production 602.0, 3082.0, 3569.0, 6774.0, 7097.0, 64127.0 
GO:0007275 BP 6.98e-04  15/772   216/29107 D03 multicellular organism development       1003.0, 1969.0, 2321.0, 3142.0, 4778.0, 4824.0, 5008.0, 5292.0, 10272.0, 11167.0, 22808.0, 23085.0, 23780.0, 30811.0, 56999.0 
GO:0034124 BP 7.03e-04   2/772     2/29107 D08 regulation of MyD88-dependent toll-like receptor signaling pathway 3659.0, 3665.0 
GO:1902947 BP 7.03e-04   2/772     2/29107 D10 regulation of tau-protein kinase activity 728.0, 3082.0 
GO:0038112 BP 7.03e-04   2/772     2/29107 D07 interleukin-8-mediated signaling pathway 3577.0, 3579.0 
GO:0034158 BP 7.03e-04   2/772     2/29107 D08 toll-like receptor 8 signaling pathway   4615.0, 51311.0 
GO:0070488 BP 7.03e-04   2/772     2/29107 D06 neutrophil aggregation                   6279.0, 6280.0 
GO:0002268 BP 7.03e-04   2/772     2/29107 D04 follicular dendritic cell differentiation 602.0, 4791.0 
GO:0060775 BP 7.03e-04   2/772     2/29107 D10 planar cell polarity pathway involved in gastrula mediolateral intercalation 7474.0, 7481.0 
GO:1902172 BP 7.03e-04   2/772     2/29107 D08 regulation of keratinocyte apoptotic process 677.0, 7538.0 
GO:0031086 BP 7.03e-04   2/772     2/29107 D10 nuclear-transcribed mRNA catabolic process, deadenylation-independent decay 677.0, 7538.0 
GO:0002384 BP 7.03e-04   2/772     2/29107 D04 hepatic immune response                  3569.0, 3570.0 
GO:0070101 BP 7.03e-04   2/772     2/29107 D08 positive regulation of chemokine-mediated signaling pathway 1906.0, 3091.0 
GO:0032764 BP 7.03e-04   2/772     2/29107 D09 negative regulation of mast cell cytokine production 604.0, 3162.0 
GO:1903141 BP 7.03e-04   2/772     2/29107 D09 negative regulation of establishment of endothelial barrier 1903.0, 7422.0 
GO:0046967 BP 7.03e-04   2/772     2/29107 D05 cytosol to endoplasmic reticulum transport 6890.0, 6891.0 
GO:1901740 BP 7.03e-04   2/772     2/29107 D07 negative regulation of myoblast fusion   3627.0, 8837.0 
GO:0014806 BP 7.03e-04   2/772     2/29107 D06 smooth muscle hyperplasia                3162.0, 4846.0 
GO:0060325 BP 7.67e-04   5/772    28/29107 D03 face morphogenesis                       4487.0, 7122.0, 25976.0, 64651.0, 83716.0 
GO:0050832 BP 7.67e-04   5/772    28/29107 D06 defense response to fungus               6279.0, 6280.0, 6283.0, 23406.0, 57817.0 
GO:0042771 BP 7.67e-04   5/772    28/29107 D08 intrinsic apoptotic signaling pathway in response to DNA damage by p53 class mediator 602.0, 1026.0, 3428.0, 26471.0, 54541.0 
GO:0008630 BP 7.93e-04   6/772    42/29107 D07 intrinsic apoptotic signaling pathway in response to DNA damage 597.0, 1969.0, 3162.0, 4170.0, 7132.0, 7133.0 
GO:0097191 BP 7.93e-04   6/772    42/29107 D06 extrinsic apoptotic signaling pathway    355.0, 3570.0, 3875.0, 7133.0, 8737.0, 8797.0 
GO:0032691 BP 7.93e-04   6/772    42/29107 D09 negative regulation of interleukin-1 beta production 1992.0, 4210.0, 7128.0, 54206.0, 80149.0, 114769.0 
GO:0001822 BP 8.08e-04  10/772   112/29107 D04 kidney development                       639.0, 654.0, 3764.0, 7422.0, 7474.0, 8692.0, 9510.0, 10272.0, 10758.0, 25976.0 
GO:0006919 BP 8.32e-04   8/772    75/29107 D13 activation of cysteine-type endopeptidase activity involved in apoptotic process 2152.0, 4824.0, 6279.0, 6280.0, 8837.0, 10392.0, 55081.0, 340485.0 
GO:0072659 BP 8.63e-04  12/772   154/29107 D06 protein localization to plasma membrane  302.0, 1969.0, 5872.0, 7132.0, 10268.0, 10627.0, 30844.0, 50848.0, 51304.0, 81619.0, 83871.0, 340348.0 
GO:0035994 BP 8.87e-04   4/772    17/29107 D04 response to muscle stretch               1906.0, 2353.0, 4792.0, 5894.0 
GO:0061036 BP 8.87e-04   4/772    17/29107 D06 positive regulation of cartilage development 650.0, 3491.0, 7474.0, 7704.0 
GO:0071474 BP 9.42e-04   3/772     8/29107 D06 cellular hyperosmotic response           358.0, 8531.0, 54206.0 
GO:0038066 BP 9.42e-04   3/772     8/29107 D08 p38MAPK cascade                          677.0, 5606.0, 7538.0 
GO:0071493 BP 9.42e-04   3/772     8/29107 D08 cellular response to UV-B                1026.0, 8372.0, 8692.0 
GO:0060397 BP 9.42e-04   3/772     8/29107 D09 growth hormone receptor signaling pathway via JAK-STAT 3718.0, 5770.0, 6774.0 
GO:0035425 BP 9.42e-04   3/772     8/29107 D04 autocrine signaling                      6279.0, 6280.0, 29923.0 
GO:0002237 BP 9.42e-04   3/772     8/29107 D04 response to molecule of bacterial origin 2920.0, 3576.0, 7128.0 
GO:0045647 BP 9.42e-04   3/772     8/29107 D08 negative regulation of erythrocyte differentiation 677.0, 7538.0, 9935.0 
GO:0097527 BP 9.42e-04   3/772     8/29107 D05 necroptotic signaling pathway            355.0, 8737.0, 197259.0 
GO:0002467 BP 9.42e-04   3/772     8/29107 D05 germinal center formation                602.0, 604.0, 4791.0 
GO:0006974 BP 9.51e-04  16/772   246/29107 D04 cellular response to DNA damage stimulus 602.0, 604.0, 1026.0, 1263.0, 1649.0, 3665.0, 4609.0, 7832.0, 9766.0, 25939.0, 64859.0, 80149.0, 91607.0, 115004.0, 151636.0, 340485.0 
GO:0032526 BP 1.02e-03   6/772    44/29107 D05 response to retinoic acid                654.0, 1843.0, 3485.0, 3490.0, 4277.0, 340485.0 
GO:0060395 BP 1.02e-03   7/772    60/29107 D05 SMAD protein signal transduction         650.0, 654.0, 2353.0, 3725.0, 4091.0, 7431.0, 84913.0 
GO:0043392 BP 1.06e-03   5/772    30/29107 D05 negative regulation of DNA binding       3162.0, 3428.0, 3725.0, 4792.0, 6672.0 
GO:0006882 BP 1.06e-03   5/772    30/29107 D10 cellular zinc ion homeostasis            4489.0, 4499.0, 4501.0, 4502.0, 23516.0 
GO:0045892 BP 1.07e-03  28/772   548/29107 D10 negative regulation of transcription, DNA-templated 602.0, 604.0, 650.0, 1649.0, 3148.0, 3428.0, 3659.0, 3725.0, 4017.0, 4783.0, 4824.0, 5187.0, 5205.0, 6464.0, 7071.0, 7474.0, 7481.0, 7704.0, 7764.0, 8994.0, 10346.0, 10865.0, 22904.0, 51655.0, 51804.0, 57761.0, 84913.0, 124359.0 
GO:0050911 BP 3.04e-05   0/772   401/29107 D05 detection of chemical stimulus involved in sensory perception of smell  
GO:0035195 BP 4.30e-04   3/772   557/29107 D09 gene silencing by miRNA                  8994.0, 84981.0, 283131.0 
GO:0005886 CC 9.20e-46 278/772  4502/29107 D03 plasma membrane                          123.0, 285.0, 301.0, 302.0, 314.0, 355.0, 358.0, 366.0, 388.0, 389.0, 390.0, 468.0, 493.0, 602.0, 629.0, 687.0, 728.0, 800.0, 837.0, 929.0, 958.0, 966.0, 967.0, 1003.0, 1145.0, 1154.0, 1192.0, 1193.0, 1317.0, 1356.0, 1439.0, 1459.0, 1608.0, 1735.0, 1824.0, 1836.0, 1903.0, 1942.0, 1969.0, 2012.0, 2014.0, 2028.0, 2114.0, 2120.0, 2152.0, 2204.0, 2212.0, 2215.0, 2268.0, 2321.0, 2357.0, 2358.0, 2532.0, 2558.0, 2633.0, 2669.0, 2674.0, 2683.0, 2765.0, 2787.0, 2827.0, 2828.0, 3133.0, 3140.0, 3185.0, 3269.0, 3383.0, 3384.0, 3459.0, 3460.0, 3554.0, 3556.0, 3561.0, 3566.0, 3570.0, 3577.0, 3579.0, 3597.0, 3601.0, 3655.0, 3678.0, 3690.0, 3718.0, 3725.0, 3750.0, 3764.0, 3772.0, 3783.0, 3824.0, 3949.0, 3958.0, 4046.0, 4055.0, 4258.0, 4277.0, 4478.0, 4615.0, 4739.0, 4792.0, 4846.0, 4897.0, 4982.0, 5021.0, 5054.0, 5175.0, 5205.0, 5292.0, 5329.0, 5349.0, 5355.0, 5359.0, 5627.0, 5770.0, 5817.0, 5829.0, 5872.0, 5880.0, 5894.0, 6004.0, 6277.0, 6279.0, 6280.0, 6283.0, 6382.0, 6398.0, 6401.0, 6446.0, 6464.0, 6510.0, 6515.0, 6542.0, 6549.0, 6553.0, 6556.0, 6578.0, 6645.0, 6768.0, 6774.0, 6840.0, 7045.0, 7052.0, 7056.0, 7097.0, 7122.0, 7132.0, 7133.0, 7223.0, 7408.0, 7431.0, 7474.0, 7704.0, 7850.0, 8322.0, 8324.0, 8372.0, 8515.0, 8519.0, 8660.0, 8676.0, 8692.0, 8718.0, 8737.0, 8793.0, 8794.0, 8795.0, 8797.0, 8807.0, 8809.0, 8875.0, 8876.0, 8972.0, 8994.0, 9019.0, 9034.0, 9050.0, 9052.0, 9123.0, 9173.0, 9180.0, 9208.0, 9294.0, 9332.0, 9397.0, 9531.0, 9590.0, 9929.0, 9948.0, 9976.0, 10135.0, 10205.0, 10268.0, 10385.0, 10410.0, 10560.0, 10581.0, 10630.0, 10673.0, 10894.0, 11025.0, 11213.0, 22808.0, 22918.0, 23075.0, 23180.0, 23406.0, 23516.0, 23601.0, 23643.0, 23670.0, 25825.0, 25939.0, 26136.0, 26253.0, 26509.0, 26511.0, 27180.0, 28231.0, 29780.0, 30844.0, 50848.0, 51196.0, 51232.0, 51271.0, 51285.0, 51311.0, 51330.0, 51655.0, 51703.0, 53831.0, 54210.0, 54567.0, 55640.0, 56288.0, 56704.0, 56882.0, 56892.0, 57101.0, 57126.0, 57561.0, 57664.0, 57761.0, 64005.0, 64114.0, 64115.0, 64123.0, 64127.0, 64386.0, 64866.0, 79168.0, 79180.0, 79689.0, 79713.0, 79960.0, 81575.0, 81619.0, 84513.0, 85450.0, 90427.0, 91653.0, 113278.0, 115004.0, 116496.0, 123879.0, 126969.0, 139285.0, 144402.0, 148170.0, 163702.0, 166929.0, 196051.0, 197259.0, 222487.0, 222662.0, 283383.0, 285966.0, 340348.0, 727910.0, 768211.0 
GO:0005576 CC 3.65e-23 127/772  1854/29107 D02 extracellular region                     12.0, 123.0, 133.0, 176.0, 285.0, 301.0, 302.0, 629.0, 650.0, 710.0, 715.0, 716.0, 837.0, 929.0, 978.0, 1116.0, 1282.0, 1284.0, 1293.0, 1356.0, 1903.0, 1906.0, 1942.0, 1992.0, 2162.0, 2204.0, 2215.0, 2219.0, 2268.0, 2633.0, 2799.0, 2919.0, 2920.0, 3075.0, 3082.0, 3101.0, 3426.0, 3485.0, 3486.0, 3487.0, 3490.0, 3491.0, 3553.0, 3554.0, 3556.0, 3569.0, 3570.0, 3576.0, 3627.0, 3915.0, 3958.0, 4069.0, 4317.0, 4318.0, 4860.0, 4897.0, 4982.0, 5008.0, 5054.0, 5104.0, 5265.0, 5329.0, 5552.0, 5627.0, 5806.0, 5836.0, 5873.0, 6277.0, 6279.0, 6280.0, 6282.0, 6283.0, 6347.0, 6373.0, 7045.0, 7057.0, 7076.0, 7132.0, 7133.0, 7288.0, 7414.0, 7422.0, 7474.0, 7481.0, 7850.0, 8357.0, 8359.0, 8372.0, 8407.0, 8542.0, 8718.0, 8875.0, 8876.0, 9173.0, 9332.0, 9510.0, 9535.0, 9948.0, 10272.0, 10549.0, 10673.0, 11167.0, 22856.0, 23197.0, 23406.0, 23643.0, 23780.0, 25797.0, 51129.0, 51232.0, 51316.0, 51365.0, 54210.0, 54507.0, 56999.0, 57817.0, 59271.0, 60675.0, 64386.0, 64866.0, 79805.0, 80830.0, 81575.0, 83706.0, 83716.0, 116844.0, 259307.0 
GO:0070062 CC 5.65e-20 133/772  2169/29107 D06 extracellular exosome                    12.0, 301.0, 302.0, 355.0, 358.0, 388.0, 389.0, 629.0, 710.0, 715.0, 929.0, 958.0, 966.0, 967.0, 1116.0, 1192.0, 1284.0, 1293.0, 1356.0, 1491.0, 1674.0, 1824.0, 1836.0, 1992.0, 2028.0, 2215.0, 2268.0, 2289.0, 2674.0, 2683.0, 2745.0, 2787.0, 2799.0, 3075.0, 3081.0, 3133.0, 3383.0, 3426.0, 3485.0, 3490.0, 3690.0, 3875.0, 3915.0, 3958.0, 4046.0, 4069.0, 4256.0, 4318.0, 4478.0, 4860.0, 5054.0, 5104.0, 5175.0, 5265.0, 5272.0, 5349.0, 5359.0, 5627.0, 5696.0, 5721.0, 5836.0, 5872.0, 5873.0, 5880.0, 6277.0, 6279.0, 6280.0, 6282.0, 6382.0, 6398.0, 6482.0, 6510.0, 6515.0, 6648.0, 7045.0, 7052.0, 7057.0, 7076.0, 7128.0, 7171.0, 7296.0, 7408.0, 7414.0, 7431.0, 7453.0, 7474.0, 7832.0, 8335.0, 8357.0, 8359.0, 8407.0, 8428.0, 8969.0, 8972.0, 8997.0, 9052.0, 9322.0, 9948.0, 10135.0, 10163.0, 10549.0, 10627.0, 10840.0, 10894.0, 10903.0, 11098.0, 11167.0, 23180.0, 23406.0, 23670.0, 25797.0, 25909.0, 26509.0, 29028.0, 30844.0, 50848.0, 51056.0, 51279.0, 54757.0, 55020.0, 57126.0, 59345.0, 64005.0, 64114.0, 79689.0, 83706.0, 83716.0, 83871.0, 84617.0, 116496.0, 116844.0, 144402.0, 255252.0 
GO:0005829 CC 1.45e-19 243/772  5293/29107 D02 cytosol                                  123.0, 141.0, 224.0, 301.0, 302.0, 355.0, 388.0, 389.0, 602.0, 677.0, 687.0, 800.0, 837.0, 840.0, 864.0, 874.0, 978.0, 1017.0, 1026.0, 1154.0, 1193.0, 1316.0, 1326.0, 1452.0, 1459.0, 1491.0, 1608.0, 1649.0, 1674.0, 1820.0, 1831.0, 1845.0, 1890.0, 1978.0, 2114.0, 2120.0, 2268.0, 2289.0, 2309.0, 2353.0, 2558.0, 2633.0, 2634.0, 2635.0, 2643.0, 2645.0, 2646.0, 2745.0, 2876.0, 3018.0, 3081.0, 3091.0, 3096.0, 3101.0, 3162.0, 3185.0, 3269.0, 3428.0, 3553.0, 3561.0, 3659.0, 3665.0, 3716.0, 3718.0, 3725.0, 3875.0, 3937.0, 4001.0, 4084.0, 4091.0, 4170.0, 4210.0, 4478.0, 4489.0, 4502.0, 4615.0, 4739.0, 4791.0, 4792.0, 4824.0, 4837.0, 4846.0, 4860.0, 4928.0, 4953.0, 5106.0, 5187.0, 5205.0, 5272.0, 5292.0, 5359.0, 5606.0, 5696.0, 5721.0, 5770.0, 5829.0, 5836.0, 5872.0, 5873.0, 5880.0, 5894.0, 5920.0, 5939.0, 6249.0, 6277.0, 6279.0, 6280.0, 6283.0, 6446.0, 6464.0, 6503.0, 6737.0, 6774.0, 6840.0, 6867.0, 7052.0, 7128.0, 7168.0, 7171.0, 7296.0, 7371.0, 7378.0, 7408.0, 7414.0, 7431.0, 7453.0, 7538.0, 7704.0, 7706.0, 7832.0, 8208.0, 8407.0, 8428.0, 8444.0, 8462.0, 8463.0, 8503.0, 8531.0, 8609.0, 8660.0, 8692.0, 8718.0, 8737.0, 8797.0, 8835.0, 8837.0, 8840.0, 8870.0, 8974.0, 8994.0, 8997.0, 9021.0, 9023.0, 9050.0, 9060.0, 9111.0, 9173.0, 9208.0, 9235.0, 9246.0, 9322.0, 9332.0, 9397.0, 9493.0, 9531.0, 9590.0, 9871.0, 9929.0, 9948.0, 10135.0, 10163.0, 10346.0, 10392.0, 10549.0, 10615.0, 10627.0, 10630.0, 10724.0, 10840.0, 11030.0, 11163.0, 11214.0, 22898.0, 23034.0, 23075.0, 23092.0, 23175.0, 23406.0, 23601.0, 25802.0, 25909.0, 25966.0, 26136.0, 26286.0, 26353.0, 26524.0, 27244.0, 29107.0, 29780.0, 29904.0, 29923.0, 50807.0, 51056.0, 51196.0, 51271.0, 51339.0, 51734.0, 53632.0, 54206.0, 54458.0, 54541.0, 54751.0, 56288.0, 56829.0, 56892.0, 57480.0, 57533.0, 57761.0, 59344.0, 59345.0, 64080.0, 64127.0, 64857.0, 64859.0, 80025.0, 80223.0, 80271.0, 83666.0, 84166.0, 85363.0, 90007.0, 90427.0, 91607.0, 92610.0, 115004.0, 116496.0, 139285.0, 148170.0, 151636.0, 197259.0, 285643.0, 377677.0, 644815.0 
GO:0005615 CC 1.75e-18 111/772  1708/29107 D02 extracellular space                      12.0, 133.0, 141.0, 285.0, 301.0, 302.0, 629.0, 650.0, 654.0, 710.0, 715.0, 716.0, 874.0, 929.0, 966.0, 967.0, 1116.0, 1192.0, 1282.0, 1284.0, 1293.0, 1356.0, 1906.0, 1992.0, 2152.0, 2219.0, 2321.0, 2615.0, 2683.0, 2919.0, 2920.0, 3075.0, 3082.0, 3133.0, 3140.0, 3148.0, 3162.0, 3383.0, 3426.0, 3485.0, 3486.0, 3487.0, 3490.0, 3553.0, 3566.0, 3569.0, 3576.0, 3601.0, 3627.0, 3915.0, 3958.0, 4017.0, 4069.0, 4277.0, 4317.0, 4318.0, 4478.0, 4982.0, 5008.0, 5054.0, 5104.0, 5175.0, 5265.0, 5272.0, 5552.0, 5627.0, 5806.0, 5817.0, 6279.0, 6280.0, 6282.0, 6283.0, 6347.0, 6373.0, 6398.0, 6401.0, 6405.0, 6768.0, 6781.0, 7045.0, 7056.0, 7057.0, 7076.0, 7132.0, 7422.0, 7474.0, 7481.0, 8322.0, 8542.0, 8614.0, 8840.0, 9111.0, 9235.0, 10272.0, 10673.0, 10797.0, 11167.0, 23643.0, 25987.0, 29923.0, 51129.0, 51279.0, 51365.0, 53632.0, 54757.0, 57817.0, 80832.0, 83716.0, 116844.0, 145864.0, 152189.0 
GO:0005887 CC 8.82e-17  95/772  1413/29107 D04 integral component of plasma membrane    358.0, 366.0, 493.0, 728.0, 958.0, 967.0, 1145.0, 1317.0, 1439.0, 1836.0, 1903.0, 1969.0, 2015.0, 2028.0, 2152.0, 2204.0, 2212.0, 2215.0, 2321.0, 2523.0, 2558.0, 2564.0, 2615.0, 2701.0, 2827.0, 2828.0, 3269.0, 3383.0, 3384.0, 3459.0, 3460.0, 3554.0, 3556.0, 3561.0, 3566.0, 3579.0, 3690.0, 3772.0, 3824.0, 3949.0, 4071.0, 4897.0, 5021.0, 5175.0, 5205.0, 5329.0, 5349.0, 5359.0, 5995.0, 6094.0, 6382.0, 6401.0, 6405.0, 6510.0, 6515.0, 6542.0, 6556.0, 6578.0, 6768.0, 7056.0, 7097.0, 7132.0, 7223.0, 8322.0, 8718.0, 9019.0, 9034.0, 9052.0, 9120.0, 9123.0, 9332.0, 9976.0, 10268.0, 10630.0, 10894.0, 11025.0, 23266.0, 23516.0, 23601.0, 23670.0, 27180.0, 28231.0, 51267.0, 51283.0, 53831.0, 64123.0, 81619.0, 83850.0, 91653.0, 113278.0, 163702.0, 166929.0, 222487.0, 283383.0, 340348.0 
GO:0005737 CC 9.32e-17 216/772  4724/29107 D02 cytoplasm                                133.0, 224.0, 301.0, 302.0, 314.0, 358.0, 468.0, 602.0, 639.0, 654.0, 677.0, 694.0, 837.0, 840.0, 864.0, 958.0, 1017.0, 1051.0, 1116.0, 1192.0, 1193.0, 1263.0, 1452.0, 1491.0, 1647.0, 1649.0, 1843.0, 1845.0, 1847.0, 1903.0, 1906.0, 1978.0, 2028.0, 2081.0, 2289.0, 2309.0, 2357.0, 2358.0, 2633.0, 2634.0, 2635.0, 2643.0, 2646.0, 2827.0, 2876.0, 3091.0, 3148.0, 3659.0, 3665.0, 3669.0, 3716.0, 3875.0, 3958.0, 3985.0, 4091.0, 4170.0, 4210.0, 4478.0, 4489.0, 4499.0, 4501.0, 4502.0, 4615.0, 4616.0, 4739.0, 4778.0, 4791.0, 4792.0, 4846.0, 4860.0, 4953.0, 5187.0, 5272.0, 5292.0, 5359.0, 5613.0, 5721.0, 5743.0, 5770.0, 5780.0, 5817.0, 5836.0, 5894.0, 5920.0, 6004.0, 6249.0, 6277.0, 6280.0, 6282.0, 6283.0, 6446.0, 6645.0, 6672.0, 6676.0, 6737.0, 6774.0, 6781.0, 6840.0, 6867.0, 6876.0, 7097.0, 7128.0, 7288.0, 7296.0, 7371.0, 7422.0, 7431.0, 7453.0, 7465.0, 7481.0, 7494.0, 7538.0, 7832.0, 7850.0, 8208.0, 8428.0, 8444.0, 8531.0, 8572.0, 8692.0, 8816.0, 8835.0, 8837.0, 8848.0, 8994.0, 8997.0, 9034.0, 9050.0, 9111.0, 9124.0, 9208.0, 9294.0, 9322.0, 9397.0, 9531.0, 9589.0, 9590.0, 10044.0, 10346.0, 10392.0, 10615.0, 10673.0, 10903.0, 10912.0, 11067.0, 11163.0, 11170.0, 11213.0, 11259.0, 23075.0, 23085.0, 23175.0, 23180.0, 25819.0, 26353.0, 26471.0, 27244.0, 29107.0, 29780.0, 29785.0, 29842.0, 29904.0, 29950.0, 30844.0, 51056.0, 51177.0, 51271.0, 51339.0, 51804.0, 53632.0, 54206.0, 54541.0, 54751.0, 54757.0, 54915.0, 55332.0, 55917.0, 56882.0, 56892.0, 57561.0, 57568.0, 57664.0, 59345.0, 64005.0, 64127.0, 79805.0, 79845.0, 79960.0, 80149.0, 80271.0, 80830.0, 83593.0, 83666.0, 84166.0, 84513.0, 84617.0, 84913.0, 84935.0, 85363.0, 90007.0, 92610.0, 113278.0, 116496.0, 123879.0, 148170.0, 148932.0, 149563.0, 151354.0, 151636.0, 152189.0, 166336.0, 170954.0, 197259.0, 347733.0, 377677.0, 102724428.0 
GO:0005634 CC 2.08e-13 226/772  5386/29107 D05 nucleus                                  12.0, 123.0, 285.0, 301.0, 302.0, 358.0, 388.0, 389.0, 468.0, 602.0, 604.0, 639.0, 677.0, 687.0, 694.0, 840.0, 864.0, 1017.0, 1026.0, 1051.0, 1054.0, 1192.0, 1193.0, 1263.0, 1316.0, 1452.0, 1459.0, 1647.0, 1649.0, 1674.0, 1820.0, 1831.0, 1843.0, 1845.0, 1847.0, 1978.0, 1997.0, 2002.0, 2114.0, 2120.0, 2274.0, 2294.0, 2309.0, 2353.0, 2355.0, 2634.0, 2643.0, 2669.0, 2745.0, 3007.0, 3009.0, 3018.0, 3091.0, 3096.0, 3142.0, 3148.0, 3162.0, 3185.0, 3428.0, 3486.0, 3621.0, 3659.0, 3665.0, 3669.0, 3690.0, 3716.0, 3725.0, 3958.0, 3985.0, 4001.0, 4017.0, 4091.0, 4170.0, 4210.0, 4288.0, 4478.0, 4487.0, 4489.0, 4499.0, 4501.0, 4502.0, 4609.0, 4615.0, 4616.0, 4739.0, 4778.0, 4791.0, 4792.0, 4824.0, 4846.0, 4860.0, 5187.0, 5272.0, 5292.0, 5326.0, 5359.0, 5613.0, 5696.0, 5939.0, 5992.0, 6249.0, 6277.0, 6279.0, 6280.0, 6282.0, 6283.0, 6446.0, 6672.0, 6737.0, 6774.0, 6781.0, 6840.0, 6867.0, 7004.0, 7052.0, 7071.0, 7128.0, 7133.0, 7453.0, 7465.0, 7494.0, 7538.0, 7704.0, 7743.0, 7764.0, 7832.0, 8208.0, 8335.0, 8357.0, 8359.0, 8428.0, 8444.0, 8462.0, 8463.0, 8531.0, 8572.0, 8609.0, 8848.0, 8870.0, 8969.0, 8994.0, 9111.0, 9208.0, 9246.0, 9493.0, 9531.0, 9589.0, 9935.0, 10272.0, 10346.0, 10549.0, 10713.0, 10724.0, 10865.0, 10912.0, 10957.0, 11098.0, 11163.0, 11170.0, 11213.0, 11214.0, 11259.0, 22904.0, 23075.0, 23175.0, 23216.0, 23406.0, 23764.0, 25819.0, 25909.0, 25939.0, 25966.0, 25976.0, 26136.0, 26353.0, 26471.0, 26524.0, 27244.0, 28999.0, 29028.0, 29842.0, 29946.0, 29950.0, 30844.0, 51056.0, 51177.0, 51339.0, 51655.0, 51734.0, 51804.0, 53632.0, 54206.0, 54502.0, 56829.0, 56892.0, 57761.0, 57817.0, 57822.0, 64080.0, 64332.0, 64651.0, 64859.0, 79960.0, 79973.0, 80025.0, 80149.0, 80271.0, 83593.0, 83666.0, 84166.0, 84617.0, 84913.0, 90007.0, 91607.0, 115004.0, 123879.0, 124359.0, 139735.0, 148932.0, 149563.0, 151636.0, 169792.0, 197259.0, 347733.0, 388125.0, 644815.0 
GO:0005925 CC 7.78e-13  41/772   418/29107 D05 focal adhesion                           301.0, 388.0, 390.0, 966.0, 1969.0, 2274.0, 2321.0, 3383.0, 3655.0, 3678.0, 3690.0, 3716.0, 4478.0, 4739.0, 5329.0, 5817.0, 5829.0, 5880.0, 6503.0, 6645.0, 6840.0, 7052.0, 7171.0, 7408.0, 7414.0, 7431.0, 8462.0, 8994.0, 9019.0, 9124.0, 9173.0, 9493.0, 9590.0, 9754.0, 10673.0, 11170.0, 23092.0, 26136.0, 29780.0, 51056.0, 54751.0 
GO:0009986 CC 1.31e-12  49/772   581/29107 D02 cell surface                             301.0, 302.0, 355.0, 650.0, 728.0, 958.0, 966.0, 967.0, 1003.0, 1969.0, 2152.0, 2615.0, 3133.0, 3383.0, 3561.0, 3579.0, 3601.0, 3655.0, 3678.0, 3690.0, 3949.0, 3958.0, 4277.0, 4478.0, 5329.0, 5817.0, 6382.0, 7056.0, 7057.0, 7097.0, 7132.0, 7223.0, 7422.0, 7474.0, 8322.0, 8692.0, 8793.0, 8794.0, 8795.0, 8797.0, 9019.0, 10268.0, 22918.0, 23601.0, 29923.0, 56833.0, 64127.0, 81619.0, 340348.0 
GO:0009897 CC 1.70e-12  35/772   320/29107 D03 external side of plasma membrane         355.0, 929.0, 958.0, 1003.0, 2028.0, 2674.0, 2683.0, 3133.0, 3140.0, 3383.0, 3554.0, 3561.0, 3570.0, 3577.0, 3579.0, 3597.0, 3627.0, 3824.0, 3875.0, 3949.0, 4277.0, 4897.0, 5104.0, 6382.0, 6401.0, 7056.0, 7057.0, 9034.0, 9173.0, 9180.0, 9332.0, 9976.0, 10385.0, 26253.0, 51311.0 
GO:0062023 CC 1.85e-12  38/772   374/29107 D04 collagen-containing extracellular matrix 12.0, 176.0, 285.0, 301.0, 302.0, 710.0, 1282.0, 1284.0, 1293.0, 1992.0, 2152.0, 2162.0, 2219.0, 3383.0, 3490.0, 3491.0, 3915.0, 3958.0, 4017.0, 4256.0, 4317.0, 4318.0, 5054.0, 5104.0, 5265.0, 5272.0, 5359.0, 6277.0, 6279.0, 6280.0, 7045.0, 7052.0, 7057.0, 7474.0, 9510.0, 51129.0, 54507.0, 56999.0 
GO:0005856 CC 6.12e-11  37/772   401/29107 D05 cytoskeleton                             388.0, 389.0, 390.0, 800.0, 1608.0, 2268.0, 3716.0, 3718.0, 4478.0, 4846.0, 5880.0, 6279.0, 6280.0, 6283.0, 6676.0, 6876.0, 7168.0, 7171.0, 7414.0, 7431.0, 8407.0, 8444.0, 8572.0, 9124.0, 9208.0, 9322.0, 9590.0, 10205.0, 23092.0, 25802.0, 56288.0, 56882.0, 64127.0, 79805.0, 80149.0, 148170.0, 170954.0 
GO:0030667 CC 6.97e-10  17/772    97/29107 D06 secretory granule membrane               728.0, 929.0, 2212.0, 2215.0, 2357.0, 2683.0, 3577.0, 3579.0, 3958.0, 5175.0, 5873.0, 6515.0, 7097.0, 11025.0, 22918.0, 27180.0, 57126.0 
GO:0034774 CC 1.03e-08  17/772   115/29107 D06 secretory granule lumen                  12.0, 978.0, 1992.0, 2219.0, 2268.0, 3101.0, 4860.0, 5836.0, 6279.0, 6280.0, 6282.0, 6283.0, 7414.0, 9535.0, 10549.0, 23406.0, 83716.0 
GO:0032991 CC 1.28e-08  44/772   643/29107 D01 protein-containing complex               301.0, 468.0, 493.0, 602.0, 837.0, 1026.0, 1978.0, 2309.0, 2643.0, 3091.0, 3148.0, 3690.0, 3875.0, 4091.0, 4609.0, 4615.0, 5104.0, 5175.0, 5743.0, 5770.0, 6382.0, 6645.0, 7414.0, 7453.0, 7704.0, 8208.0, 8357.0, 8359.0, 8519.0, 8660.0, 8737.0, 10163.0, 10410.0, 10581.0, 11326.0, 23180.0, 26136.0, 50848.0, 56288.0, 64127.0, 80149.0, 83666.0, 114769.0, 151636.0 
GO:0005654 CC 2.05e-08 156/772  3805/29107 D02 nucleoplasm                              301.0, 468.0, 602.0, 604.0, 639.0, 687.0, 694.0, 840.0, 864.0, 874.0, 967.0, 1003.0, 1017.0, 1026.0, 1051.0, 1052.0, 1054.0, 1193.0, 1263.0, 1316.0, 1459.0, 1647.0, 1820.0, 1845.0, 1847.0, 1997.0, 2002.0, 2114.0, 2274.0, 2289.0, 2309.0, 2353.0, 2355.0, 2558.0, 2615.0, 2634.0, 2643.0, 2645.0, 2646.0, 3018.0, 3091.0, 3096.0, 3148.0, 3162.0, 3185.0, 3291.0, 3428.0, 3566.0, 3579.0, 3659.0, 3665.0, 3669.0, 3690.0, 3725.0, 3726.0, 4001.0, 4017.0, 4084.0, 4091.0, 4170.0, 4210.0, 4288.0, 4487.0, 4609.0, 4739.0, 4778.0, 4791.0, 4792.0, 4824.0, 4928.0, 5187.0, 5205.0, 5272.0, 5292.0, 5359.0, 5606.0, 5613.0, 5696.0, 5721.0, 5780.0, 6280.0, 6446.0, 6645.0, 6672.0, 6737.0, 6774.0, 7004.0, 7050.0, 7296.0, 7378.0, 7465.0, 7494.0, 7706.0, 7764.0, 8208.0, 8357.0, 8359.0, 8428.0, 8444.0, 8462.0, 8463.0, 8609.0, 8816.0, 8974.0, 8994.0, 8997.0, 9111.0, 9246.0, 9322.0, 9493.0, 9589.0, 10272.0, 10346.0, 10713.0, 10865.0, 11030.0, 11102.0, 23175.0, 23764.0, 25819.0, 25909.0, 25939.0, 26353.0, 26471.0, 27244.0, 28999.0, 29028.0, 29107.0, 29923.0, 51056.0, 51339.0, 51703.0, 53632.0, 54458.0, 56704.0, 56892.0, 57101.0, 57480.0, 57533.0, 57761.0, 57822.0, 64005.0, 64859.0, 79689.0, 79960.0, 80149.0, 83666.0, 83699.0, 84913.0, 85363.0, 91607.0, 151636.0, 152189.0, 255877.0, 283383.0, 285643.0 
GO:0016020 CC 4.72e-08  99/772  2121/29107 D02 membrane                                 302.0, 493.0, 966.0, 1003.0, 1192.0, 1193.0, 1452.0, 1608.0, 1836.0, 1992.0, 2289.0, 2353.0, 2523.0, 2683.0, 2787.0, 3082.0, 3162.0, 3185.0, 3383.0, 3384.0, 3426.0, 3428.0, 3554.0, 3556.0, 3561.0, 3579.0, 3716.0, 3949.0, 3958.0, 3995.0, 4001.0, 4017.0, 4046.0, 4170.0, 4258.0, 4288.0, 5104.0, 5272.0, 5355.0, 5359.0, 5606.0, 5721.0, 5920.0, 6185.0, 6482.0, 6510.0, 6578.0, 6645.0, 6646.0, 6867.0, 6890.0, 6891.0, 7132.0, 7133.0, 7171.0, 7422.0, 8357.0, 8359.0, 8428.0, 8460.0, 8519.0, 9023.0, 9111.0, 9120.0, 9123.0, 9235.0, 9531.0, 9709.0, 9929.0, 10630.0, 10724.0, 10894.0, 10903.0, 11214.0, 11259.0, 22856.0, 23780.0, 25802.0, 25825.0, 26253.0, 26286.0, 29842.0, 30844.0, 50515.0, 51283.0, 51304.0, 51703.0, 64005.0, 64386.0, 80777.0, 83666.0, 83706.0, 85450.0, 116496.0, 116844.0, 126969.0, 148170.0, 222662.0, 255252.0 
GO:0035579 CC 1.23e-07  14/772    91/29107 D07 specific granule membrane                966.0, 2204.0, 2358.0, 5329.0, 6515.0, 7133.0, 22918.0, 23601.0, 53831.0, 57126.0, 64114.0, 64386.0, 81619.0, 222487.0 
GO:0031093 CC 1.75e-07  12/772    67/29107 D07 platelet alpha granule lumen             12.0, 710.0, 2162.0, 3082.0, 5054.0, 5265.0, 5552.0, 5627.0, 7057.0, 7076.0, 7422.0, 83706.0 
GO:0005788 CC 2.21e-07  26/772   306/29107 D05 endoplasmic reticulum lumen              710.0, 1282.0, 1284.0, 1293.0, 1356.0, 3486.0, 3487.0, 3490.0, 3491.0, 3569.0, 3915.0, 5265.0, 5329.0, 5743.0, 7057.0, 7076.0, 7474.0, 8542.0, 8614.0, 8974.0, 10272.0, 11098.0, 11167.0, 54507.0, 81619.0, 340348.0 
GO:0000785 CC 2.59e-07  55/772   984/29107 D02 chromatin                                468.0, 687.0, 864.0, 1051.0, 1052.0, 1054.0, 1316.0, 1459.0, 1649.0, 1997.0, 2002.0, 2114.0, 2120.0, 2294.0, 2309.0, 2353.0, 2355.0, 3007.0, 3009.0, 3091.0, 3142.0, 3148.0, 3659.0, 3665.0, 3725.0, 3726.0, 4017.0, 4084.0, 4091.0, 4487.0, 4609.0, 4778.0, 4783.0, 4791.0, 4824.0, 5992.0, 6774.0, 6913.0, 7004.0, 7050.0, 7052.0, 7071.0, 8208.0, 8462.0, 8463.0, 8609.0, 9935.0, 23764.0, 25909.0, 28999.0, 29842.0, 51804.0, 57822.0, 64651.0, 84913.0 
GO:0031410 CC 3.48e-07  25/772   293/29107 D06 cytoplasmic vesicle                      388.0, 389.0, 390.0, 1824.0, 2028.0, 2633.0, 2634.0, 2635.0, 2643.0, 3485.0, 4210.0, 5872.0, 5880.0, 6737.0, 8372.0, 8692.0, 9510.0, 10630.0, 10758.0, 22898.0, 26509.0, 50848.0, 55638.0, 64123.0, 285973.0 
GO:0031012 CC 7.39e-07  22/772   245/29107 D03 extracellular matrix                     176.0, 1116.0, 1282.0, 1284.0, 1293.0, 2615.0, 3491.0, 4256.0, 4982.0, 5806.0, 7045.0, 7052.0, 7057.0, 7076.0, 7422.0, 7481.0, 8840.0, 9510.0, 56999.0, 64386.0, 83716.0, 145864.0 
GO:0042995 CC 7.71e-07  16/772   137/29107 D02 cell projection                          285.0, 388.0, 389.0, 390.0, 5329.0, 5880.0, 6515.0, 6840.0, 7097.0, 9322.0, 9948.0, 10630.0, 26253.0, 83706.0, 115207.0, 133584.0 
GO:1904813 CC 1.08e-06  15/772   124/29107 D05 ficolin-1-rich granule lumen             978.0, 2219.0, 2799.0, 3101.0, 4318.0, 4860.0, 5265.0, 5836.0, 7414.0, 9535.0, 10549.0, 23406.0, 25797.0, 83716.0, 116844.0 
GO:0072562 CC 1.84e-06  14/772   113/29107 D02 blood microparticle                      12.0, 629.0, 710.0, 715.0, 716.0, 1192.0, 1356.0, 2162.0, 3075.0, 4478.0, 5627.0, 8542.0, 51129.0, 51279.0 
GO:0070821 CC 3.39e-06  11/772    73/29107 D07 tertiary granule membrane                966.0, 2204.0, 2358.0, 6515.0, 6556.0, 8972.0, 22918.0, 23601.0, 53831.0, 57126.0, 81619.0 
GO:0005912 CC 8.25e-06  16/772   164/29107 D05 adherens junction                        301.0, 302.0, 1003.0, 3655.0, 3875.0, 4478.0, 5021.0, 5817.0, 6282.0, 7414.0, 7422.0, 8572.0, 8994.0, 9124.0, 56288.0, 340348.0 
GO:0030670 CC 1.98e-05  10/772    72/29107 D07 phagocytic vesicle membrane              3133.0, 5880.0, 6556.0, 6890.0, 6891.0, 7097.0, 26253.0, 55647.0, 80223.0, 83871.0 
GO:0045121 CC 2.50e-05  19/772   240/29107 D04 membrane raft                            302.0, 355.0, 493.0, 929.0, 1820.0, 3383.0, 5175.0, 5359.0, 6401.0, 7097.0, 7132.0, 7133.0, 8692.0, 8737.0, 8797.0, 8837.0, 10630.0, 23180.0, 79180.0 
GO:0043231 CC 2.79e-05  44/772   847/29107 D04 intracellular membrane-bounded organelle 224.0, 366.0, 493.0, 602.0, 650.0, 864.0, 958.0, 967.0, 1316.0, 1545.0, 1735.0, 4258.0, 4928.0, 5265.0, 8324.0, 8444.0, 8463.0, 8974.0, 9052.0, 9322.0, 9871.0, 10673.0, 11067.0, 23670.0, 26509.0, 26511.0, 28999.0, 29785.0, 30844.0, 51271.0, 55638.0, 55647.0, 56999.0, 57533.0, 57834.0, 64114.0, 79660.0, 80223.0, 80777.0, 80832.0, 115123.0, 116844.0, 139285.0, 377677.0 
GO:0005794 CC 2.97e-05  49/772   988/29107 D05 Golgi apparatus                          604.0, 929.0, 2212.0, 2523.0, 2633.0, 2634.0, 2674.0, 2683.0, 3949.0, 4055.0, 4091.0, 4739.0, 4846.0, 5205.0, 5265.0, 5272.0, 5359.0, 5552.0, 5873.0, 5894.0, 6103.0, 6398.0, 6645.0, 7097.0, 8428.0, 8460.0, 8676.0, 8797.0, 9322.0, 9334.0, 9397.0, 10272.0, 10346.0, 23062.0, 25825.0, 26286.0, 26511.0, 29940.0, 51304.0, 54757.0, 55081.0, 55647.0, 57533.0, 64114.0, 64127.0, 79845.0, 83871.0, 166929.0, 340485.0 
GO:0035580 CC 3.58e-05   9/772    62/29107 D07 specific granule lumen                   1116.0, 2919.0, 4069.0, 4317.0, 5806.0, 5873.0, 7414.0, 25797.0, 116844.0 
GO:0016021 CC 4.19e-05 132/772  3525/29107 D03 integral component of membrane           224.0, 355.0, 358.0, 366.0, 1003.0, 1735.0, 1824.0, 2012.0, 2014.0, 2357.0, 2358.0, 2532.0, 2683.0, 3140.0, 3577.0, 3601.0, 3750.0, 3995.0, 4055.0, 4071.0, 4170.0, 4258.0, 4277.0, 5329.0, 5355.0, 5817.0, 5920.0, 6185.0, 6398.0, 6482.0, 6510.0, 6515.0, 6549.0, 6553.0, 6646.0, 6890.0, 6891.0, 7122.0, 7133.0, 7494.0, 7850.0, 8324.0, 8519.0, 8676.0, 8793.0, 8795.0, 8797.0, 8870.0, 8876.0, 8972.0, 9023.0, 9120.0, 9123.0, 9173.0, 9294.0, 9334.0, 9469.0, 9674.0, 9709.0, 9766.0, 10205.0, 10385.0, 10410.0, 10560.0, 10581.0, 10673.0, 11057.0, 11326.0, 22856.0, 22918.0, 23266.0, 23516.0, 23670.0, 23704.0, 25825.0, 25966.0, 26253.0, 26509.0, 28959.0, 29923.0, 29940.0, 50515.0, 50848.0, 51232.0, 51304.0, 51311.0, 51330.0, 51703.0, 54210.0, 54567.0, 55321.0, 55332.0, 55365.0, 55638.0, 55640.0, 56704.0, 56833.0, 56971.0, 57834.0, 59271.0, 64114.0, 64115.0, 64123.0, 64377.0, 64699.0, 64778.0, 64866.0, 79168.0, 79689.0, 79713.0, 79845.0, 80777.0, 81575.0, 81831.0, 83857.0, 84513.0, 85027.0, 85450.0, 115123.0, 126969.0, 151258.0, 152189.0, 163702.0, 196051.0, 222487.0, 222553.0, 222662.0, 283383.0, 285973.0, 727910.0, 768211.0, 100505573.0 
GO:0035976 CC 7.29e-05   3/772     4/29107 D04 transcription factor AP-1 complex        2353.0, 3725.0, 3726.0 
GO:0002102 CC 7.81e-05   6/772    28/29107 D05 podosome                                 6840.0, 7171.0, 7414.0, 9948.0, 50807.0, 83706.0 
GO:0097197 CC 9.08e-05   4/772    10/29107 D02 tetraspanin-enriched microdomain         10630.0, 25939.0, 81619.0, 340348.0 
GO:1904724 CC 9.56e-05   8/772    55/29107 D05 tertiary granule lumen                   978.0, 2919.0, 4069.0, 4317.0, 4318.0, 5806.0, 25797.0, 116844.0 
GO:0005911 CC 9.79e-05  15/772   180/29107 D04 cell-cell junction                       1003.0, 1824.0, 3678.0, 3690.0, 3937.0, 5175.0, 5829.0, 7122.0, 7223.0, 7414.0, 8322.0, 9948.0, 10163.0, 50848.0, 56288.0 
GO:0001725 CC 1.06e-04   9/772    71/29107 D04 stress fiber                             5829.0, 7168.0, 7171.0, 8572.0, 9124.0, 9531.0, 10627.0, 11170.0, 54751.0 
GO:0030054 CC 1.19e-04  16/772   204/29107 D02 cell junction                            1003.0, 5872.0, 6280.0, 6542.0, 7122.0, 9948.0, 10135.0, 10630.0, 23034.0, 26136.0, 50848.0, 54751.0, 56288.0, 56882.0, 197259.0, 285966.0 
GO:0030027 CC 1.33e-04  15/772   185/29107 D04 lamellipodium                            1969.0, 4210.0, 4739.0, 5829.0, 5872.0, 5880.0, 8572.0, 10163.0, 10630.0, 23075.0, 29780.0, 51196.0, 55917.0, 57126.0, 64005.0 
GO:0016323 CC 1.37e-04  17/772   228/29107 D04 basolateral plasma membrane              301.0, 302.0, 358.0, 366.0, 493.0, 728.0, 2683.0, 3949.0, 4478.0, 6768.0, 7223.0, 9123.0, 10163.0, 10392.0, 10630.0, 23516.0, 64127.0 
GO:0043235 CC 1.57e-04  16/772   209/29107 D02 receptor complex                         1969.0, 2321.0, 2674.0, 3561.0, 3566.0, 3570.0, 3597.0, 3690.0, 3824.0, 3949.0, 7132.0, 8737.0, 9052.0, 9180.0, 10268.0, 53831.0 
GO:0000932 CC 1.81e-04  10/772    93/29107 D07 P-body                                   677.0, 6737.0, 7538.0, 8994.0, 11030.0, 23034.0, 25819.0, 54915.0, 80149.0, 85363.0 
GO:0101003 CC 2.01e-04   8/772    61/29107 D07 ficolin-1-rich granule membrane          2204.0, 2357.0, 2358.0, 3958.0, 6515.0, 6556.0, 8972.0, 22918.0 
GO:0016324 CC 3.22e-04  22/772   358/29107 D04 apical plasma membrane                   301.0, 358.0, 1836.0, 2028.0, 3485.0, 3570.0, 4478.0, 5021.0, 5205.0, 5873.0, 6781.0, 8692.0, 8972.0, 9123.0, 9180.0, 10392.0, 10630.0, 23516.0, 23704.0, 56288.0, 113278.0, 222662.0 
GO:0015629 CC 3.35e-04  17/772   246/29107 D06 actin cytoskeleton                       800.0, 2268.0, 2321.0, 2633.0, 4046.0, 6840.0, 7168.0, 7408.0, 8997.0, 10163.0, 11170.0, 11214.0, 23075.0, 29780.0, 51734.0, 55917.0, 64005.0 
GO:0042629 CC 3.50e-04   3/772     6/29107 D08 mast cell granule                        301.0, 3579.0, 5552.0 
GO:0000139 CC 3.57e-04  31/772   587/29107 D05 Golgi membrane                           390.0, 966.0, 2523.0, 2633.0, 2634.0, 2635.0, 2683.0, 3133.0, 3140.0, 3460.0, 3601.0, 4846.0, 5627.0, 6482.0, 7132.0, 8460.0, 8692.0, 9334.0, 9469.0, 22856.0, 23085.0, 26286.0, 29940.0, 50515.0, 51196.0, 51304.0, 51311.0, 55638.0, 64377.0, 79689.0, 340485.0 
GO:0031982 CC 3.80e-04  13/772   161/29107 D04 vesicle                                  301.0, 302.0, 654.0, 966.0, 1192.0, 3783.0, 4478.0, 8407.0, 9052.0, 55638.0, 64005.0, 64127.0, 83871.0 
GO:0031965 CC 5.31e-04  16/772   233/29107 D04 nuclear membrane                         358.0, 1003.0, 1192.0, 2643.0, 3601.0, 4001.0, 4928.0, 9123.0, 9589.0, 23175.0, 25909.0, 26509.0, 28959.0, 83699.0, 113278.0, 166336.0 
GO:0031264 CC 6.01e-04   3/772     7/29107 D04 death-inducing signaling complex         355.0, 8737.0, 8837.0 
GO:0045092 CC 7.03e-04   2/772     2/29107 D05 interleukin-18 receptor complex          8807.0, 8809.0 
GO:0033257 CC 7.03e-04   2/772     2/29107 D04 Bcl3/NF-kappaB2 complex                  602.0, 4791.0 
GO:0042825 CC 7.03e-04   2/772     2/29107 D03 TAP complex                              6890.0, 6891.0 
GO:1990617 CC 7.03e-04   2/772     2/29107 D04 CHOP-ATF4 complex                        468.0, 1649.0 
GO:0036488 CC 7.03e-04   2/772     2/29107 D04 CHOP-C/EBP complex                       1051.0, 1649.0 
GO:0032587 CC 1.28e-03   9/772    99/29107 D05 ruffle membrane                          1969.0, 2268.0, 3678.0, 3690.0, 7168.0, 10044.0, 10630.0, 11170.0, 51177.0 
GO:0046658 CC 1.44e-03   5/772    32/29107 D04 anchored component of plasma membrane    1942.0, 8692.0, 10392.0, 57126.0, 64127.0 
GO:0031901 CC 1.73e-03  12/772   167/29107 D07 early endosome membrane                  301.0, 3133.0, 3140.0, 8572.0, 10410.0, 23062.0, 23516.0, 30844.0, 79689.0, 115123.0, 134829.0, 151636.0 
GO:0016607 CC 1.78e-03  22/772   411/29107 D03 nuclear speck                            468.0, 1452.0, 1647.0, 3091.0, 3428.0, 5894.0, 6446.0, 6891.0, 7704.0, 7764.0, 8444.0, 9589.0, 10135.0, 10346.0, 11170.0, 28999.0, 29107.0, 56892.0, 64332.0, 79960.0, 80271.0, 84913.0 
GO:0005515 MF 1.46e-69 568/772 12418/29107 D02 protein binding                          12.0, 123.0, 141.0, 176.0, 224.0, 285.0, 301.0, 302.0, 314.0, 355.0, 358.0, 366.0, 388.0, 389.0, 390.0, 468.0, 493.0, 597.0, 602.0, 604.0, 629.0, 639.0, 650.0, 677.0, 694.0, 710.0, 715.0, 716.0, 800.0, 837.0, 840.0, 864.0, 874.0, 929.0, 958.0, 966.0, 967.0, 978.0, 1003.0, 1017.0, 1026.0, 1051.0, 1052.0, 1054.0, 1116.0, 1154.0, 1192.0, 1193.0, 1263.0, 1282.0, 1284.0, 1316.0, 1326.0, 1439.0, 1452.0, 1459.0, 1491.0, 1545.0, 1647.0, 1649.0, 1674.0, 1820.0, 1824.0, 1831.0, 1843.0, 1845.0, 1847.0, 1890.0, 1903.0, 1906.0, 1942.0, 1969.0, 1978.0, 1992.0, 1997.0, 2002.0, 2012.0, 2014.0, 2081.0, 2114.0, 2120.0, 2152.0, 2162.0, 2212.0, 2219.0, 2268.0, 2274.0, 2289.0, 2309.0, 2321.0, 2353.0, 2355.0, 2357.0, 2358.0, 2615.0, 2633.0, 2634.0, 2635.0, 2643.0, 2645.0, 2646.0, 2669.0, 2701.0, 2745.0, 2787.0, 2799.0, 2827.0, 2919.0, 2920.0, 3009.0, 3018.0, 3075.0, 3081.0, 3082.0, 3091.0, 3096.0, 3101.0, 3133.0, 3140.0, 3142.0, 3148.0, 3162.0, 3185.0, 3383.0, 3426.0, 3428.0, 3459.0, 3460.0, 3485.0, 3486.0, 3487.0, 3490.0, 3491.0, 3553.0, 3554.0, 3561.0, 3566.0, 3569.0, 3570.0, 3576.0, 3577.0, 3579.0, 3597.0, 3601.0, 3621.0, 3627.0, 3655.0, 3659.0, 3665.0, 3678.0, 3690.0, 3716.0, 3718.0, 3725.0, 3726.0, 3764.0, 3772.0, 3783.0, 3824.0, 3875.0, 3937.0, 3949.0, 3958.0, 3985.0, 3995.0, 4001.0, 4017.0, 4055.0, 4071.0, 4084.0, 4091.0, 4170.0, 4210.0, 4256.0, 4258.0, 4288.0, 4318.0, 4478.0, 4487.0, 4489.0, 4499.0, 4501.0, 4502.0, 4609.0, 4615.0, 4616.0, 4739.0, 4778.0, 4783.0, 4791.0, 4792.0, 4824.0, 4846.0, 4860.0, 4897.0, 4928.0, 4953.0, 4982.0, 5008.0, 5054.0, 5104.0, 5106.0, 5163.0, 5175.0, 5187.0, 5205.0, 5265.0, 5272.0, 5292.0, 5326.0, 5329.0, 5355.0, 5359.0, 5552.0, 5606.0, 5613.0, 5627.0, 5696.0, 5721.0, 5743.0, 5770.0, 5780.0, 5806.0, 5817.0, 5829.0, 5836.0, 5872.0, 5873.0, 5880.0, 5894.0, 5920.0, 5992.0, 5995.0, 6004.0, 6094.0, 6103.0, 6185.0, 6249.0, 6277.0, 6279.0, 6280.0, 6282.0, 6283.0, 6347.0, 6373.0, 6382.0, 6398.0, 6401.0, 6446.0, 6464.0, 6503.0, 6510.0, 6515.0, 6645.0, 6646.0, 6648.0, 6672.0, 6676.0, 6737.0, 6774.0, 6781.0, 6840.0, 6867.0, 6876.0, 6890.0, 6891.0, 6913.0, 7004.0, 7045.0, 7050.0, 7052.0, 7056.0, 7057.0, 7071.0, 7076.0, 7097.0, 7122.0, 7128.0, 7132.0, 7133.0, 7168.0, 7171.0, 7223.0, 7296.0, 7408.0, 7414.0, 7422.0, 7431.0, 7453.0, 7465.0, 7474.0, 7481.0, 7494.0, 7538.0, 7704.0, 7706.0, 7764.0, 7832.0, 7850.0, 8208.0, 8322.0, 8324.0, 8335.0, 8357.0, 8359.0, 8372.0, 8407.0, 8428.0, 8462.0, 8463.0, 8503.0, 8519.0, 8531.0, 8542.0, 8572.0, 8660.0, 8676.0, 8692.0, 8737.0, 8793.0, 8794.0, 8795.0, 8797.0, 8807.0, 8809.0, 8816.0, 8835.0, 8837.0, 8840.0, 8848.0, 8870.0, 8875.0, 8969.0, 8972.0, 8994.0, 9019.0, 9021.0, 9023.0, 9052.0, 9060.0, 9111.0, 9120.0, 9123.0, 9124.0, 9173.0, 9180.0, 9208.0, 9235.0, 9246.0, 9294.0, 9322.0, 9332.0, 9397.0, 9493.0, 9510.0, 9531.0, 9589.0, 9590.0, 9709.0, 9766.0, 9871.0, 9929.0, 9935.0, 9976.0, 10044.0, 10135.0, 10163.0, 10205.0, 10268.0, 10272.0, 10346.0, 10385.0, 10392.0, 10410.0, 10549.0, 10560.0, 10615.0, 10627.0, 10630.0, 10673.0, 10713.0, 10758.0, 10797.0, 10865.0, 10894.0, 10912.0, 10957.0, 11025.0, 11030.0, 11098.0, 11102.0, 11163.0, 11167.0, 11170.0, 11213.0, 11214.0, 11326.0, 22808.0, 22918.0, 23034.0, 23062.0, 23075.0, 23085.0, 23092.0, 23157.0, 23175.0, 23197.0, 23216.0, 23406.0, 23643.0, 23704.0, 23764.0, 23780.0, 25797.0, 25825.0, 25939.0, 26136.0, 26253.0, 26286.0, 26353.0, 26471.0, 26509.0, 26511.0, 26524.0, 27180.0, 27244.0, 28231.0, 28959.0, 28999.0, 29028.0, 29107.0, 29780.0, 29785.0, 29923.0, 29946.0, 29950.0, 30811.0, 30844.0, 50807.0, 50848.0, 51056.0, 51129.0, 51177.0, 51196.0, 51267.0, 51271.0, 51283.0, 51285.0, 51330.0, 51339.0, 51655.0, 51703.0, 51734.0, 53632.0, 54206.0, 54458.0, 54502.0, 54507.0, 54541.0, 54567.0, 54751.0, 54757.0, 54915.0, 55081.0, 55090.0, 55332.0, 55365.0, 55638.0, 55917.0, 56288.0, 56704.0, 56829.0, 56833.0, 56892.0, 56971.0, 57101.0, 57126.0, 57533.0, 57561.0, 57664.0, 57761.0, 57822.0, 57834.0, 58516.0, 59344.0, 59345.0, 60675.0, 64080.0, 64114.0, 64115.0, 64127.0, 64332.0, 64377.0, 64386.0, 64651.0, 64857.0, 64859.0, 64866.0, 79660.0, 79713.0, 79805.0, 79836.0, 79845.0, 79960.0, 79993.0, 80149.0, 80777.0, 80830.0, 81619.0, 83593.0, 83666.0, 83850.0, 83871.0, 83937.0, 84166.0, 84513.0, 84617.0, 84674.0, 84935.0, 85027.0, 85363.0, 85450.0, 90007.0, 90427.0, 91607.0, 91653.0, 92610.0, 113278.0, 114769.0, 115004.0, 115123.0, 115207.0, 116496.0, 116844.0, 123879.0, 124359.0, 126969.0, 127733.0, 134829.0, 139285.0, 144402.0, 148932.0, 149563.0, 151258.0, 151354.0, 151636.0, 152189.0, 163702.0, 166929.0, 169792.0, 170954.0, 196051.0, 197259.0, 220441.0, 222484.0, 222487.0, 222553.0, 222662.0, 259307.0, 283131.0, 283383.0, 340348.0, 347733.0, 377677.0, 644815.0, 768211.0, 780776.0, 102724428.0 
GO:0042802 MF 1.49e-13  91/772  1495/29107 D03 identical protein binding                18.0, 301.0, 302.0, 355.0, 358.0, 468.0, 604.0, 715.0, 716.0, 978.0, 1054.0, 1317.0, 1491.0, 1649.0, 1674.0, 1820.0, 2081.0, 2274.0, 2353.0, 2633.0, 2634.0, 2635.0, 2643.0, 3075.0, 3081.0, 3082.0, 3162.0, 3690.0, 3725.0, 3949.0, 4055.0, 4069.0, 4091.0, 4210.0, 4258.0, 4318.0, 4615.0, 4778.0, 4783.0, 4792.0, 4860.0, 5265.0, 5721.0, 5806.0, 5836.0, 5894.0, 6382.0, 6648.0, 6672.0, 6737.0, 6774.0, 6781.0, 7045.0, 7052.0, 7057.0, 7097.0, 7122.0, 7128.0, 7168.0, 7171.0, 7371.0, 7378.0, 7422.0, 7431.0, 7494.0, 7704.0, 8737.0, 8797.0, 9111.0, 9322.0, 9589.0, 9935.0, 9976.0, 10135.0, 10346.0, 10392.0, 10549.0, 10865.0, 25939.0, 26353.0, 51129.0, 56288.0, 56833.0, 64080.0, 64115.0, 85027.0, 85363.0, 114769.0, 115207.0, 196051.0, 222484.0 
GO:0038023 MF 4.32e-10  25/772   210/29107 D02 signaling receptor activity              355.0, 958.0, 1439.0, 2358.0, 2532.0, 2558.0, 2674.0, 3383.0, 4982.0, 5329.0, 5817.0, 6510.0, 7056.0, 7097.0, 8322.0, 8718.0, 8795.0, 8797.0, 8809.0, 10894.0, 11025.0, 22918.0, 51311.0, 54210.0, 56833.0 
GO:0001228 MF 1.41e-08  35/772   446/29107 D04 DNA-binding transcription activator activity, RNA polymerase II-specific 468.0, 1051.0, 1052.0, 1054.0, 1316.0, 1649.0, 1997.0, 2002.0, 2120.0, 2294.0, 2309.0, 2353.0, 2355.0, 3091.0, 3659.0, 3725.0, 3726.0, 4487.0, 4609.0, 4791.0, 5326.0, 5359.0, 5992.0, 6774.0, 7071.0, 7704.0, 8609.0, 9935.0, 23764.0, 28999.0, 29842.0, 51804.0, 57822.0, 64651.0, 169792.0 
GO:0042803 MF 1.60e-08  45/772   671/29107 D04 protein homodimerization activity        224.0, 597.0, 978.0, 1051.0, 1647.0, 1649.0, 1890.0, 2081.0, 2633.0, 2634.0, 2635.0, 2643.0, 3162.0, 3570.0, 4170.0, 4953.0, 5175.0, 5743.0, 6094.0, 6277.0, 6282.0, 6556.0, 6737.0, 6774.0, 6890.0, 6913.0, 7168.0, 7171.0, 7422.0, 7453.0, 7704.0, 8322.0, 8460.0, 8572.0, 8614.0, 8737.0, 9208.0, 10346.0, 10392.0, 11030.0, 11213.0, 26353.0, 50848.0, 51304.0, 85363.0 
GO:0004896 MF 2.44e-08  11/772    46/29107 D04 cytokine receptor activity               2152.0, 3459.0, 3460.0, 3561.0, 3570.0, 3597.0, 3601.0, 8322.0, 9173.0, 9180.0, 163702.0 
GO:0019899 MF 7.02e-08  30/772   369/29107 D03 enzyme binding                           694.0, 958.0, 2081.0, 2633.0, 2646.0, 3091.0, 3162.0, 3570.0, 3690.0, 3725.0, 4478.0, 4792.0, 5329.0, 5359.0, 5743.0, 5770.0, 5894.0, 6648.0, 7538.0, 8614.0, 8692.0, 8969.0, 23406.0, 51196.0, 64115.0, 64127.0, 81619.0, 83666.0, 151636.0, 340348.0 
GO:0038187 MF 8.34e-08   7/772    16/29107 D03 pattern recognition receptor activity    2219.0, 7097.0, 10392.0, 26253.0, 51311.0, 64127.0, 85363.0 
GO:0002020 MF 9.26e-08  15/772   103/29107 D04 protease binding                         302.0, 2152.0, 3554.0, 3690.0, 3949.0, 5054.0, 5104.0, 5265.0, 5272.0, 7076.0, 7128.0, 8797.0, 8837.0, 54507.0, 57126.0 
GO:0004908 MF 2.60e-07   5/772     7/29107 D05 interleukin-1 receptor activity          3554.0, 3556.0, 7850.0, 8809.0, 9173.0 
GO:0045296 MF 3.88e-07  26/772   315/29107 D04 cadherin binding                         800.0, 1003.0, 1192.0, 1969.0, 3655.0, 5770.0, 7223.0, 7408.0, 7414.0, 7706.0, 8357.0, 8407.0, 8428.0, 9052.0, 9208.0, 9531.0, 10163.0, 23075.0, 23085.0, 23670.0, 26136.0, 30844.0, 50807.0, 50848.0, 56829.0, 79180.0 
GO:0005102 MF 3.97e-07  28/772   357/29107 D03 signaling receptor binding               133.0, 285.0, 301.0, 650.0, 1003.0, 1942.0, 2219.0, 2268.0, 2674.0, 2919.0, 3082.0, 3133.0, 3485.0, 3487.0, 3627.0, 4478.0, 5054.0, 5329.0, 6347.0, 6503.0, 6774.0, 10385.0, 10630.0, 10673.0, 10758.0, 23780.0, 29923.0, 51129.0 
GO:0003700 MF 4.02e-07  32/772   444/29107 D02 DNA-binding transcription factor activity 468.0, 604.0, 639.0, 687.0, 864.0, 1051.0, 1649.0, 1997.0, 2002.0, 2114.0, 2120.0, 2309.0, 2353.0, 2355.0, 3091.0, 3725.0, 4609.0, 4778.0, 4783.0, 4791.0, 4824.0, 5326.0, 6774.0, 7004.0, 7050.0, 7071.0, 7494.0, 7764.0, 8462.0, 8463.0, 64651.0, 84913.0 
GO:0061809 MF 2.18e-06   6/772    16/29107 D06 NAD+ nucleotidase, cyclic ADP-ribose generating 3554.0, 3556.0, 7097.0, 8807.0, 8809.0, 9173.0 
GO:0050135 MF 2.18e-06   6/772    16/29107 D05 NAD(P)+ nucleosidase activity            3554.0, 3556.0, 7097.0, 8807.0, 8809.0, 9173.0 
GO:0045569 MF 2.40e-06   4/772     5/29107 D03 TRAIL binding                            8793.0, 8794.0, 8795.0, 8797.0 
GO:0050786 MF 2.92e-06   5/772    10/29107 D04 RAGE receptor binding                    2357.0, 3148.0, 6279.0, 6280.0, 6283.0 
GO:0019901 MF 3.87e-06  31/772   470/29107 D05 protein kinase binding                   388.0, 389.0, 390.0, 468.0, 493.0, 1026.0, 1845.0, 2268.0, 2309.0, 3091.0, 3601.0, 4478.0, 5606.0, 5770.0, 5880.0, 6464.0, 6737.0, 6774.0, 7453.0, 7538.0, 8660.0, 10346.0, 11213.0, 53632.0, 54206.0, 57533.0, 57761.0, 64127.0, 85363.0, 197259.0, 644815.0 
GO:0001618 MF 5.08e-06  11/772    76/29107 D03 virus receptor activity                  1969.0, 3383.0, 3678.0, 3690.0, 3949.0, 5359.0, 5817.0, 6510.0, 8692.0, 23601.0, 50848.0 
GO:0004888 MF 5.11e-06  16/772   158/29107 D03 transmembrane signaling receptor activity 2212.0, 2215.0, 2532.0, 3383.0, 3554.0, 3824.0, 5175.0, 6401.0, 7056.0, 7097.0, 8793.0, 8794.0, 10894.0, 11025.0, 51267.0, 51311.0 
GO:1990837 MF 6.90e-06  34/772   555/29107 D06 sequence-specific double-stranded DNA binding 468.0, 604.0, 639.0, 864.0, 1051.0, 1052.0, 1054.0, 1316.0, 1997.0, 2002.0, 2114.0, 2309.0, 2353.0, 3096.0, 3665.0, 3725.0, 3726.0, 4001.0, 4487.0, 4778.0, 4791.0, 4824.0, 5992.0, 6913.0, 7050.0, 7071.0, 7494.0, 8462.0, 8463.0, 23764.0, 28999.0, 29842.0, 51804.0, 255877.0 
GO:0003779 MF 8.35e-06  21/772   263/29107 D04 actin binding                            800.0, 2633.0, 4046.0, 4210.0, 4478.0, 6645.0, 7168.0, 7408.0, 7414.0, 8572.0, 9124.0, 9535.0, 10163.0, 11170.0, 23406.0, 25802.0, 29780.0, 51734.0, 64127.0, 79805.0, 170954.0 
GO:0031994 MF 1.40e-05   5/772    13/29107 D05 insulin-like growth factor I binding     3485.0, 3486.0, 3487.0, 3655.0, 3690.0 
GO:0000978 MF 1.62e-05  57/772  1178/29107 D09 RNA polymerase II cis-regulatory region sequence-specific DNA binding 468.0, 604.0, 639.0, 687.0, 864.0, 1051.0, 1052.0, 1054.0, 1316.0, 1649.0, 1997.0, 2002.0, 2114.0, 2120.0, 2294.0, 2309.0, 2353.0, 2355.0, 3091.0, 3096.0, 3428.0, 3659.0, 3665.0, 3725.0, 3726.0, 4084.0, 4609.0, 4778.0, 4783.0, 4791.0, 4824.0, 5187.0, 5992.0, 6774.0, 6913.0, 7004.0, 7050.0, 7071.0, 7494.0, 7704.0, 7743.0, 7764.0, 8462.0, 8463.0, 8609.0, 9208.0, 9935.0, 23764.0, 28999.0, 29842.0, 51804.0, 57822.0, 84166.0, 84913.0, 139735.0, 169792.0, 255877.0 
GO:0005161 MF 3.12e-05   5/772    15/29107 D05 platelet-derived growth factor receptor binding 2081.0, 3554.0, 3678.0, 3690.0, 7422.0 
GO:0045236 MF 3.12e-05   5/772    15/29107 D06 CXCR chemokine receptor binding          2919.0, 2920.0, 3576.0, 3627.0, 6373.0 
GO:0004415 MF 3.16e-05   4/772     8/29107 D06 hyalurononglucosaminidase activity       8372.0, 8692.0, 10724.0, 23670.0 
GO:0005125 MF 4.51e-05  16/772   188/29107 D05 cytokine activity                        650.0, 654.0, 1906.0, 3553.0, 3569.0, 4982.0, 5008.0, 6398.0, 7076.0, 7422.0, 7474.0, 7481.0, 9235.0, 10135.0, 10673.0, 152189.0 
GO:0000976 MF 5.27e-05  17/772   211/29107 D07 transcription cis-regulatory region binding 468.0, 1051.0, 1649.0, 2002.0, 2309.0, 2353.0, 3148.0, 3659.0, 3725.0, 4091.0, 4824.0, 5187.0, 6774.0, 7764.0, 8462.0, 10865.0, 28999.0 
GO:0043184 MF 5.56e-05   4/772     9/29107 D06 vascular endothelial growth factor receptor 2 binding 1003.0, 3678.0, 3690.0, 7422.0 
GO:0008134 MF 6.18e-05  16/772   193/29107 D03 transcription factor binding             1054.0, 1649.0, 2274.0, 2353.0, 3091.0, 3148.0, 3428.0, 3725.0, 3726.0, 4609.0, 4792.0, 5292.0, 6774.0, 8797.0, 9935.0, 10865.0 
GO:0035662 MF 7.29e-05   3/772     4/29107 D05 Toll-like receptor 4 binding             6279.0, 6280.0, 23643.0 
GO:0030246 MF 8.10e-05  15/772   177/29107 D02 carbohydrate binding                     176.0, 1116.0, 2219.0, 2646.0, 3824.0, 3958.0, 8972.0, 9976.0, 22918.0, 23266.0, 23601.0, 26253.0, 27180.0, 51267.0, 59271.0 
GO:0098641 MF 8.33e-05   5/772    18/29107 D06 cadherin binding involved in cell-cell adhesion 301.0, 302.0, 3875.0, 6282.0, 9124.0 
GO:0005031 MF 9.08e-05   4/772    10/29107 D05 tumor necrosis factor-activated receptor activity 355.0, 7132.0, 7133.0, 8718.0 
GO:0019955 MF 9.21e-05   7/772    41/29107 D03 cytokine binding                         2633.0, 3459.0, 3561.0, 3570.0, 3597.0, 8322.0, 9180.0 
GO:0019903 MF 9.35e-05  10/772    86/29107 D05 protein phosphatase binding              1003.0, 3716.0, 3718.0, 3783.0, 3958.0, 5829.0, 6774.0, 8572.0, 8660.0, 56288.0 
GO:0005525 MF 1.10e-04  24/772   373/29107 D08 GTP binding                              388.0, 389.0, 390.0, 2633.0, 2634.0, 2635.0, 2643.0, 2669.0, 5106.0, 5872.0, 5873.0, 5880.0, 7052.0, 22808.0, 23157.0, 25939.0, 30844.0, 51285.0, 51655.0, 55647.0, 83871.0, 84617.0, 115004.0, 347733.0 
GO:0005520 MF 1.11e-04   5/772    19/29107 D04 insulin-like growth factor binding       3486.0, 3490.0, 3491.0, 8840.0, 51232.0 
GO:0005178 MF 1.18e-04  13/772   143/29107 D04 integrin binding                         1903.0, 3383.0, 3384.0, 3491.0, 3553.0, 3690.0, 7045.0, 7057.0, 8840.0, 9294.0, 50848.0, 57126.0, 83706.0 
GO:0000981 MF 1.30e-04  56/772  1242/29107 D03 DNA-binding transcription factor activity, RNA polymerase II-specific 468.0, 687.0, 864.0, 1051.0, 1052.0, 1054.0, 1316.0, 1649.0, 1997.0, 2002.0, 2114.0, 2120.0, 2294.0, 2309.0, 2353.0, 2355.0, 3091.0, 3096.0, 3142.0, 3659.0, 3665.0, 3725.0, 3726.0, 4084.0, 4487.0, 4609.0, 4778.0, 4783.0, 4791.0, 4824.0, 5326.0, 5992.0, 6672.0, 6774.0, 6913.0, 7004.0, 7050.0, 7071.0, 7494.0, 7743.0, 7764.0, 8462.0, 8463.0, 8609.0, 9208.0, 9935.0, 23764.0, 28999.0, 29842.0, 51804.0, 57822.0, 64651.0, 79973.0, 84913.0, 139735.0, 169792.0 
GO:0005536 MF 1.40e-04   4/772    11/29107 D04 glucose binding                          2645.0, 3101.0, 5836.0, 6515.0 
GO:0070051 MF 1.79e-04   3/772     5/29107 D03 fibrinogen binding                       1003.0, 3690.0, 7057.0 
GO:0005509 MF 1.93e-04  36/772   704/29107 D05 calcium ion binding                      301.0, 302.0, 715.0, 716.0, 1003.0, 1608.0, 1824.0, 2015.0, 2643.0, 3949.0, 4017.0, 4256.0, 5359.0, 5627.0, 6277.0, 6279.0, 6280.0, 6282.0, 6283.0, 7052.0, 7056.0, 7057.0, 7171.0, 10627.0, 11167.0, 22918.0, 23075.0, 23670.0, 26253.0, 29904.0, 30844.0, 54567.0, 64123.0, 79180.0, 83850.0, 133584.0 
GO:0003924 MF 1.96e-04  21/772   327/29107 D07 GTPase activity                          388.0, 389.0, 390.0, 2633.0, 2634.0, 2635.0, 2643.0, 2669.0, 2787.0, 5872.0, 5873.0, 5880.0, 6004.0, 22808.0, 23157.0, 51285.0, 51655.0, 55647.0, 83871.0, 84617.0, 347733.0 
GO:0004867 MF 2.35e-04  10/772    96/29107 D06 serine-type endopeptidase inhibitor activity 12.0, 302.0, 710.0, 1293.0, 1992.0, 5054.0, 5104.0, 5265.0, 5272.0, 51232.0 
GO:0001227 MF 2.39e-04  20/772   308/29107 D04 DNA-binding transcription repressor activity, RNA polymerase II-specific 604.0, 639.0, 1051.0, 2114.0, 2120.0, 2309.0, 3096.0, 3428.0, 3725.0, 4084.0, 4487.0, 4609.0, 4783.0, 6913.0, 7050.0, 7704.0, 7764.0, 9208.0, 169792.0, 255877.0 
GO:0005546 MF 2.94e-04   9/772    81/29107 D07 phosphatidylinositol-4,5-bisphosphate binding 302.0, 6840.0, 8324.0, 50807.0, 56288.0, 57664.0, 64005.0, 115004.0, 139285.0 
GO:0046872 MF 3.18e-04  89/772  2297/29107 D04 metal ion binding                        18.0, 176.0, 285.0, 493.0, 604.0, 639.0, 677.0, 687.0, 1017.0, 1026.0, 1316.0, 2162.0, 2219.0, 2274.0, 2799.0, 3081.0, 3096.0, 3162.0, 3426.0, 3486.0, 3621.0, 3655.0, 3669.0, 3678.0, 3716.0, 3750.0, 3985.0, 4091.0, 4489.0, 4499.0, 4501.0, 4502.0, 5326.0, 5743.0, 5829.0, 5894.0, 6401.0, 6510.0, 6890.0, 6891.0, 7071.0, 7538.0, 7704.0, 7706.0, 7743.0, 7764.0, 8428.0, 8462.0, 8515.0, 8572.0, 8994.0, 8997.0, 9124.0, 9334.0, 11163.0, 11214.0, 22856.0, 25819.0, 25976.0, 26286.0, 26509.0, 26524.0, 28999.0, 29940.0, 50807.0, 51196.0, 51283.0, 54751.0, 56829.0, 64080.0, 79689.0, 79836.0, 79845.0, 79960.0, 79973.0, 80149.0, 80777.0, 83593.0, 115004.0, 139735.0, 144402.0, 148932.0, 151636.0, 169792.0, 220441.0, 222484.0, 255877.0, 285643.0, 340485.0 
GO:0019904 MF 3.20e-04  17/772   245/29107 D03 protein domain specific binding          958.0, 1017.0, 2114.0, 2120.0, 3091.0, 3148.0, 3553.0, 5329.0, 5873.0, 6672.0, 7052.0, 7431.0, 7453.0, 7474.0, 7704.0, 8359.0, 8660.0 
GO:0044877 MF 3.49e-04  22/772   361/29107 D02 protein-containing complex binding       597.0, 1026.0, 1054.0, 2353.0, 2643.0, 3082.0, 3655.0, 3725.0, 4609.0, 5894.0, 7097.0, 7288.0, 7538.0, 8322.0, 8737.0, 8837.0, 9531.0, 9935.0, 10392.0, 59345.0, 64127.0, 197259.0 
GO:0031490 MF 3.49e-04   8/772    66/29107 D05 chromatin DNA binding                    604.0, 2309.0, 3007.0, 3009.0, 5187.0, 6774.0, 22904.0, 57822.0 
GO:0003677 MF 3.55e-04  43/772   921/29107 D04 DNA binding                              12.0, 468.0, 677.0, 1051.0, 1054.0, 1649.0, 1820.0, 2114.0, 2294.0, 2309.0, 3018.0, 3148.0, 3659.0, 3665.0, 3725.0, 3726.0, 4288.0, 4609.0, 4778.0, 5359.0, 6648.0, 6672.0, 6737.0, 6774.0, 7128.0, 7494.0, 7538.0, 7704.0, 8335.0, 8357.0, 8359.0, 8969.0, 9208.0, 10865.0, 23075.0, 25909.0, 26471.0, 51311.0, 55081.0, 64859.0, 80149.0, 115004.0, 285643.0 
GO:0019957 MF 3.62e-04   5/772    24/29107 D05 C-C chemokine binding                    2532.0, 3577.0, 3579.0, 7538.0, 9034.0 
GO:0048306 MF 3.87e-04   9/772    84/29107 D03 calcium-dependent protein binding        301.0, 302.0, 493.0, 6277.0, 6279.0, 6280.0, 6282.0, 6283.0, 57126.0 
GO:0035259 MF 3.97e-04   4/772    14/29107 D07 glucocorticoid receptor binding          1051.0, 2114.0, 6774.0, 6867.0 
GO:0005524 MF 5.57e-04  61/772  1458/29107 D08 ATP binding                              493.0, 864.0, 1017.0, 1263.0, 1326.0, 1452.0, 1459.0, 1608.0, 1969.0, 2081.0, 2268.0, 2321.0, 2645.0, 3101.0, 3716.0, 3718.0, 3764.0, 3985.0, 4288.0, 5163.0, 5205.0, 5292.0, 5606.0, 5613.0, 5836.0, 5894.0, 6446.0, 6890.0, 6891.0, 7371.0, 7453.0, 7465.0, 8428.0, 8444.0, 8737.0, 8997.0, 9060.0, 9064.0, 9493.0, 10392.0, 11213.0, 23075.0, 26524.0, 29028.0, 29904.0, 30811.0, 30844.0, 51703.0, 53632.0, 57761.0, 64005.0, 64080.0, 64127.0, 80025.0, 80271.0, 84166.0, 91607.0, 115004.0, 197259.0, 285643.0, 102724428.0 
GO:0106256 MF 6.01e-04   3/772     7/29107 D05 hydroperoxy icosatetraenoate dehydratase activity 1545.0, 29785.0, 59344.0 
GO:0005523 MF 6.93e-04   4/772    16/29107 D04 tropomyosin binding                      800.0, 6277.0, 25802.0, 342527.0 
GO:0046935 MF 6.93e-04   4/772    16/29107 D05 1-phosphatidylinositol-3-kinase regulator activity 1154.0, 8503.0, 8835.0, 9021.0 
GO:0005123 MF 6.93e-04   4/772    16/29107 D06 death receptor binding                   4615.0, 8737.0, 8837.0, 64114.0 
GO:0050700 MF 6.93e-04   4/772    16/29107 D04 CARD domain binding                      837.0, 10392.0, 64127.0, 114769.0 
GO:0004906 MF 7.03e-04   2/772     2/29107 D06 interferon-gamma receptor activity       3459.0, 3460.0 
GO:0009032 MF 7.03e-04   2/772     2/29107 D05 thymidine phosphorylase activity         1890.0, 7378.0 
GO:0002060 MF 7.03e-04   2/772     2/29107 D04 purine nucleobase binding                4860.0, 5836.0 
GO:0042008 MF 7.03e-04   2/772     2/29107 D05 interleukin-18 receptor activity         8807.0, 8809.0 
GO:0033906 MF 7.03e-04   2/772     2/29107 D05 hyaluronoglucuronidase activity          8372.0, 8692.0 
GO:0004913 MF 7.03e-04   2/772     2/29107 D05 interleukin-4 receptor activity          3561.0, 3566.0 
GO:0004918 MF 7.03e-04   2/772     2/29107 D09 interleukin-8 receptor activity          3577.0, 3579.0 
GO:0002114 MF 7.03e-04   2/772     2/29107 D05 interleukin-33 receptor activity         3556.0, 9173.0 
GO:0001968 MF 7.67e-04   5/772    28/29107 D03 fibronectin binding                      3486.0, 3690.0, 7057.0, 7422.0, 10272.0 
GO:0004984 MF 4.85e-05   0/772   399/29107 D04 olfactory receptor activity               
```
