## Supplementary material for "Transcriptional and genetic sex differences for schizophrenia across the dorsolateral prefrontal cortex, hippocampus, and caudate nucleus": Data S4: GO_analysis_module_cyan.txt

```
GO:0016192 BP 2.53e-07  12/323   160/29107 D04 vesicle-mediated transport               373.0, 378.0, 400.0, 1121.0, 1176.0, 2665.0, 5584.0, 8766.0, 8905.0, 23256.0, 84100.0, 201158.0 
GO:0006413 BP 1.12e-06   7/323    49/29107 D03 translational initiation                 1965.0, 8667.0, 10289.0, 10480.0, 10605.0, 83939.0, 317649.0 
GO:0005829 CC 2.55e-09 103/323  5293/29107 D02 cytosol                                  132.0, 378.0, 400.0, 673.0, 785.0, 801.0, 996.0, 1022.0, 1121.0, 1633.0, 1965.0, 2098.0, 2665.0, 3184.0, 3251.0, 4287.0, 4848.0, 4867.0, 5000.0, 5218.0, 5324.0, 5464.0, 5534.0, 5563.0, 5577.0, 5584.0, 5597.0, 5718.0, 5771.0, 5862.0, 5912.0, 6386.0, 6674.0, 7334.0, 7812.0, 8575.0, 8667.0, 8766.0, 8905.0, 8976.0, 9107.0, 9585.0, 9648.0, 9657.0, 9847.0, 9958.0, 9988.0, 10152.0, 10325.0, 10480.0, 10484.0, 10605.0, 10787.0, 10920.0, 10927.0, 11171.0, 11216.0, 11275.0, 22878.0, 22894.0, 23074.0, 23173.0, 23256.0, 23279.0, 23301.0, 25852.0, 26273.0, 27250.0, 27330.0, 28512.0, 29883.0, 51001.0, 51028.0, 51422.0, 51566.0, 51594.0, 55082.0, 55250.0, 55312.0, 55347.0, 55854.0, 55860.0, 56648.0, 57162.0, 57718.0, 59343.0, 64766.0, 65244.0, 79657.0, 79682.0, 81929.0, 84910.0, 122553.0, 129401.0, 134429.0, 134957.0, 136319.0, 142940.0, 163255.0, 203228.0, 220164.0, 261726.0, 317649.0 
GO:0005737 CC 2.95e-09  95/323  4724/29107 D02 cytoplasm                                373.0, 378.0, 400.0, 801.0, 805.0, 996.0, 1022.0, 1121.0, 1633.0, 2665.0, 2926.0, 3251.0, 3298.0, 4287.0, 4291.0, 4673.0, 4820.0, 4848.0, 4867.0, 5218.0, 5464.0, 5577.0, 5597.0, 5718.0, 6386.0, 6674.0, 6782.0, 6990.0, 7073.0, 7163.0, 7334.0, 7336.0, 7763.0, 7803.0, 8575.0, 9107.0, 9585.0, 9958.0, 10152.0, 10325.0, 10605.0, 10776.0, 10777.0, 11171.0, 11275.0, 23173.0, 23635.0, 23760.0, 25852.0, 27250.0, 27330.0, 29883.0, 50804.0, 51086.0, 51175.0, 51247.0, 51422.0, 51663.0, 54462.0, 54602.0, 54839.0, 54882.0, 55250.0, 55255.0, 55312.0, 56521.0, 57531.0, 57718.0, 65244.0, 79846.0, 79893.0, 83939.0, 84100.0, 84250.0, 84259.0, 84365.0, 90826.0, 91875.0, 117178.0, 134429.0, 134957.0, 135295.0, 136319.0, 150472.0, 152185.0, 163255.0, 203228.0, 219790.0, 220164.0, 220869.0, 221322.0, 283742.0, 286187.0, 345778.0, 404672.0 
GO:0005634 CC 3.28e-09 104/323  5386/29107 D05 nucleus                                  132.0, 373.0, 673.0, 801.0, 805.0, 996.0, 1022.0, 1121.0, 1738.0, 1965.0, 2959.0, 3070.0, 3184.0, 3298.0, 3419.0, 3981.0, 4287.0, 4291.0, 4673.0, 4704.0, 4820.0, 4848.0, 5000.0, 5218.0, 5563.0, 5584.0, 5597.0, 5862.0, 6386.0, 6990.0, 7073.0, 7334.0, 7336.0, 7552.0, 7556.0, 7700.0, 7761.0, 7803.0, 8446.0, 8559.0, 8731.0, 8813.0, 8926.0, 8930.0, 8976.0, 9585.0, 9958.0, 9988.0, 10128.0, 10152.0, 10325.0, 10463.0, 10556.0, 10920.0, 10927.0, 11171.0, 23468.0, 23635.0, 25852.0, 27250.0, 29883.0, 29887.0, 50804.0, 51028.0, 51086.0, 51202.0, 51422.0, 51465.0, 51566.0, 51646.0, 51663.0, 54033.0, 55854.0, 55870.0, 55907.0, 57018.0, 57162.0, 57531.0, 59343.0, 64766.0, 79682.0, 79893.0, 80264.0, 81931.0, 84250.0, 84259.0, 117178.0, 118924.0, 134187.0, 136319.0, 142940.0, 147947.0, 162239.0, 162993.0, 163255.0, 170959.0, 203228.0, 219790.0, 245711.0, 283417.0, 283742.0, 387082.0, 388558.0, 101060200.0 
GO:0005739 CC 6.78e-08  38/323  1307/29107 D05 mitochondrion                            1633.0, 1737.0, 1738.0, 2926.0, 3052.0, 3419.0, 4704.0, 6391.0, 6782.0, 8050.0, 8803.0, 9512.0, 9958.0, 10128.0, 10352.0, 11216.0, 22868.0, 23530.0, 27330.0, 28982.0, 29078.0, 51001.0, 51566.0, 54148.0, 54602.0, 54968.0, 55082.0, 55288.0, 55312.0, 55335.0, 55347.0, 55847.0, 56947.0, 60558.0, 79810.0, 81034.0, 91137.0, 142940.0 
GO:0005654 CC 2.85e-07  76/323  3805/29107 D02 nucleoplasm                              132.0, 801.0, 996.0, 1022.0, 1633.0, 2926.0, 2959.0, 2965.0, 3184.0, 3298.0, 3981.0, 4287.0, 4704.0, 4848.0, 5000.0, 5218.0, 5324.0, 5534.0, 5563.0, 5584.0, 5597.0, 5718.0, 5771.0, 6386.0, 7073.0, 7334.0, 7336.0, 8446.0, 8575.0, 8731.0, 8930.0, 9406.0, 9585.0, 9648.0, 9657.0, 9917.0, 9988.0, 10128.0, 10352.0, 10556.0, 10776.0, 10920.0, 10927.0, 10933.0, 22894.0, 23301.0, 23398.0, 23468.0, 23594.0, 25852.0, 26273.0, 27330.0, 51202.0, 51422.0, 51455.0, 54033.0, 54968.0, 55082.0, 55250.0, 55870.0, 55907.0, 59343.0, 64769.0, 79682.0, 84246.0, 84250.0, 84365.0, 91875.0, 129401.0, 135295.0, 148423.0, 163255.0, 245711.0, 283742.0, 404672.0, 100507607.0 
GO:0045254 CC 2.64e-05   3/323     6/29107 D04 pyruvate dehydrogenase complex           1737.0, 1738.0, 8050.0 
GO:0031372 CC 1.23e-04   2/323     2/29107 D05 UBC13-MMS2 complex                       7334.0, 7336.0 
GO:0005515 MF 3.48e-15 208/323 12418/29107 D02 protein binding                          373.0, 378.0, 400.0, 673.0, 744.0, 785.0, 801.0, 805.0, 996.0, 1022.0, 1121.0, 1176.0, 1737.0, 1738.0, 1965.0, 2098.0, 2665.0, 2926.0, 2959.0, 2965.0, 3052.0, 3070.0, 3184.0, 3251.0, 3298.0, 3419.0, 3981.0, 4253.0, 4287.0, 4291.0, 4673.0, 4704.0, 4848.0, 4867.0, 5000.0, 5218.0, 5412.0, 5534.0, 5563.0, 5577.0, 5584.0, 5597.0, 5718.0, 5771.0, 5862.0, 5912.0, 6386.0, 6391.0, 6782.0, 6990.0, 7163.0, 7334.0, 7336.0, 7552.0, 7556.0, 7763.0, 7803.0, 7812.0, 8050.0, 8559.0, 8562.0, 8575.0, 8667.0, 8731.0, 8766.0, 8803.0, 8813.0, 8905.0, 8930.0, 8976.0, 9107.0, 9406.0, 9522.0, 9585.0, 9648.0, 9657.0, 9678.0, 9729.0, 9917.0, 9958.0, 10003.0, 10128.0, 10152.0, 10289.0, 10325.0, 10447.0, 10480.0, 10484.0, 10556.0, 10605.0, 10666.0, 10776.0, 10787.0, 10920.0, 10927.0, 10933.0, 11171.0, 11216.0, 11275.0, 22868.0, 22878.0, 22894.0, 22908.0, 23074.0, 23173.0, 23256.0, 23279.0, 23355.0, 23468.0, 23548.0, 23594.0, 23760.0, 25852.0, 25901.0, 26273.0, 27067.0, 27250.0, 27330.0, 28982.0, 29078.0, 29094.0, 29883.0, 29887.0, 51001.0, 51028.0, 51082.0, 51086.0, 51101.0, 51202.0, 51247.0, 51422.0, 51455.0, 51465.0, 51566.0, 51646.0, 51663.0, 54033.0, 54557.0, 54602.0, 54622.0, 54882.0, 54968.0, 55015.0, 55082.0, 55246.0, 55255.0, 55285.0, 55288.0, 55312.0, 55608.0, 55610.0, 55854.0, 55860.0, 56521.0, 56648.0, 56947.0, 57018.0, 57162.0, 57213.0, 57403.0, 57531.0, 57718.0, 59343.0, 59350.0, 63892.0, 64766.0, 64769.0, 79158.0, 79624.0, 79657.0, 79682.0, 79810.0, 81929.0, 83939.0, 84100.0, 84102.0, 84140.0, 84246.0, 84250.0, 84259.0, 84312.0, 84365.0, 90826.0, 91137.0, 91147.0, 91875.0, 114569.0, 117178.0, 118490.0, 118924.0, 122553.0, 129401.0, 134187.0, 134429.0, 152185.0, 162239.0, 162993.0, 163255.0, 203228.0, 220164.0, 221322.0, 245711.0, 253635.0, 258010.0, 261726.0, 283742.0, 286499.0, 404672.0 
GO:0003723 MF 1.11e-07  39/323  1389/29107 D04 RNA binding                              132.0, 1965.0, 2665.0, 2926.0, 3184.0, 4673.0, 7073.0, 7334.0, 7812.0, 8446.0, 8575.0, 8667.0, 8731.0, 9406.0, 10128.0, 10289.0, 10556.0, 10605.0, 11171.0, 22868.0, 22894.0, 27067.0, 27250.0, 29883.0, 50804.0, 51202.0, 51663.0, 54148.0, 54882.0, 55854.0, 64881.0, 65244.0, 79810.0, 79868.0, 84365.0, 135295.0, 142940.0, 148423.0, 283742.0 
GO:0003743 MF 1.48e-06   7/323    51/29107 D06 translation initiation factor activity   1965.0, 8562.0, 8667.0, 10289.0, 10480.0, 83939.0, 317649.0 
GO:0003924 MF 2.00e-05  14/323   327/29107 D07 GTPase activity                          373.0, 378.0, 400.0, 5862.0, 5912.0, 8766.0, 10325.0, 28512.0, 51175.0, 54622.0, 55288.0, 57403.0, 60558.0, 84100.0 
GO:0005525 MF 2.11e-05  15/323   373/29107 D08 GTP binding                              373.0, 378.0, 400.0, 5862.0, 5912.0, 6674.0, 8766.0, 10325.0, 28512.0, 51175.0, 54622.0, 55288.0, 57403.0, 60558.0, 84100.0 
GO:0034604 MF 2.64e-05   3/323     6/29107 D06 pyruvate dehydrogenase (NAD+) activity   1737.0, 1738.0, 8050.0 
```
