## Supplementary material for "Transcriptional and genetic sex differences for schizophrenia across the dorsolateral prefrontal cortex, hippocampus, and caudate nucleus": Data S4: GO_analysis_module_darkgreen.txt

```
GO:0005829 CC 1.55e-13  81/199  5293/29107 D02 cytosol                                  159.0, 196.0, 472.0, 538.0, 989.0, 1371.0, 1739.0, 2729.0, 3796.0, 4361.0, 4646.0, 5073.0, 5781.0, 6240.0, 6814.0, 7155.0, 7267.0, 7705.0, 8100.0, 8675.0, 8881.0, 8975.0, 9039.0, 9043.0, 9184.0, 9525.0, 9652.0, 9765.0, 9779.0, 10380.0, 10767.0, 10845.0, 11340.0, 22863.0, 23033.0, 23041.0, 23259.0, 23376.0, 23405.0, 25801.0, 25962.0, 26046.0, 26118.0, 29945.0, 49855.0, 50717.0, 51134.0, 51735.0, 51742.0, 54521.0, 54832.0, 54885.0, 54928.0, 55075.0, 55236.0, 55291.0, 55704.0, 55746.0, 55758.0, 55763.0, 57122.0, 57763.0, 58478.0, 59338.0, 64422.0, 79598.0, 80184.0, 81545.0, 83548.0, 83737.0, 84131.0, 84859.0, 87178.0, 96459.0, 114883.0, 117143.0, 134359.0, 139886.0, 163786.0, 253260.0, 253714.0 
GO:0005634 CC 2.16e-08  70/199  5386/29107 D05 nucleus                                  196.0, 472.0, 538.0, 989.0, 1739.0, 3516.0, 4194.0, 4361.0, 4646.0, 5073.0, 5781.0, 5884.0, 6596.0, 7155.0, 7267.0, 7562.0, 7581.0, 7705.0, 7769.0, 8975.0, 9039.0, 9282.0, 9525.0, 9652.0, 10513.0, 11193.0, 11340.0, 23350.0, 23376.0, 23405.0, 23517.0, 23788.0, 29945.0, 50717.0, 51097.0, 51276.0, 51742.0, 51747.0, 54799.0, 54816.0, 54969.0, 55075.0, 55234.0, 55236.0, 55291.0, 55719.0, 57337.0, 57448.0, 57547.0, 57763.0, 57798.0, 58155.0, 58478.0, 63979.0, 79912.0, 80184.0, 81545.0, 84460.0, 87178.0, 92140.0, 114825.0, 117143.0, 123283.0, 129831.0, 132864.0, 148418.0, 253959.0, 375748.0, 619279.0, 100101467.0 
GO:0005814 CC 6.99e-07   9/199   144/29107 D05 centriole                                3796.0, 8100.0, 25914.0, 51134.0, 55704.0, 80184.0, 84131.0, 134359.0, 163786.0 
GO:0005813 CC 7.91e-07  16/199   527/29107 D03 centrosome                               472.0, 3796.0, 8100.0, 8881.0, 9525.0, 25914.0, 51735.0, 55704.0, 57560.0, 64770.0, 79598.0, 80184.0, 84131.0, 134359.0, 163786.0, 375748.0 
GO:0005737 CC 9.30e-07  60/199  4724/29107 D02 cytoplasm                                159.0, 196.0, 472.0, 1371.0, 1525.0, 1739.0, 3516.0, 3796.0, 4361.0, 4646.0, 4942.0, 5073.0, 5781.0, 6596.0, 8675.0, 8723.0, 8881.0, 9039.0, 9043.0, 9525.0, 9652.0, 9694.0, 9926.0, 10513.0, 11183.0, 11340.0, 23259.0, 23376.0, 23405.0, 25801.0, 25914.0, 50717.0, 51360.0, 54832.0, 55016.0, 55234.0, 55236.0, 55704.0, 55763.0, 56990.0, 57337.0, 57560.0, 59338.0, 63979.0, 64770.0, 80184.0, 81545.0, 83737.0, 84135.0, 84859.0, 87178.0, 90355.0, 92140.0, 96459.0, 116984.0, 123283.0, 129831.0, 132864.0, 253959.0, 375748.0 
GO:0005654 CC 2.17e-06  51/199  3805/29107 D02 nucleoplasm                              196.0, 472.0, 1525.0, 3516.0, 3796.0, 4194.0, 4361.0, 4646.0, 4942.0, 5781.0, 5884.0, 6596.0, 7155.0, 7267.0, 7404.0, 8881.0, 8975.0, 9184.0, 9282.0, 9652.0, 10513.0, 10845.0, 11193.0, 11340.0, 23350.0, 23517.0, 23595.0, 25962.0, 29945.0, 49855.0, 50717.0, 51742.0, 51747.0, 54928.0, 55075.0, 55291.0, 55719.0, 55758.0, 57798.0, 59338.0, 83737.0, 84128.0, 84135.0, 117143.0, 129831.0, 134359.0, 139886.0, 196528.0, 221443.0, 253714.0, 254827.0 
GO:0016020 CC 2.42e-05  32/199  2121/29107 D02 membrane                                 538.0, 3796.0, 4646.0, 6309.0, 6596.0, 8723.0, 9282.0, 9926.0, 10026.0, 10767.0, 22875.0, 23259.0, 23376.0, 23788.0, 29929.0, 51097.0, 54928.0, 55704.0, 55746.0, 55763.0, 55788.0, 57122.0, 57448.0, 57515.0, 57763.0, 59338.0, 80184.0, 83737.0, 84928.0, 114883.0, 129285.0, 284161.0 
GO:0032588 CC 6.62e-05   6/199   100/29107 D04 trans-Golgi network membrane             538.0, 8675.0, 54928.0, 55016.0, 55858.0, 83548.0 
GO:0034451 CC 9.65e-05   6/199   107/29107 D02 centriolar satellite                     9043.0, 23259.0, 64770.0, 79598.0, 80184.0, 163786.0 
GO:0031901 CC 1.58e-04   7/199   167/29107 D07 early endosome membrane                  538.0, 8723.0, 9765.0, 23041.0, 55016.0, 55858.0, 83737.0 
GO:0005615 CC 1.88e-04   1/199  1708/29107 D02 extracellular space                      727.0 
GO:0005515 MF 1.04e-13 137/199 12418/29107 D02 protein binding                          159.0, 196.0, 472.0, 538.0, 727.0, 989.0, 1525.0, 1739.0, 2729.0, 3516.0, 3796.0, 4194.0, 4361.0, 4646.0, 4942.0, 5073.0, 5781.0, 5884.0, 6240.0, 6596.0, 6814.0, 7267.0, 7705.0, 7844.0, 8100.0, 8675.0, 8723.0, 8881.0, 8975.0, 9039.0, 9043.0, 9184.0, 9209.0, 9282.0, 9525.0, 9652.0, 9694.0, 9765.0, 9779.0, 10026.0, 10042.0, 10513.0, 10767.0, 10845.0, 11183.0, 11193.0, 11340.0, 22863.0, 22875.0, 23041.0, 23350.0, 23376.0, 23405.0, 23517.0, 23595.0, 23788.0, 25801.0, 25962.0, 26046.0, 26118.0, 29945.0, 49855.0, 50717.0, 51134.0, 51735.0, 51742.0, 51747.0, 54521.0, 54799.0, 54885.0, 54969.0, 55075.0, 55117.0, 55234.0, 55236.0, 55291.0, 55508.0, 55669.0, 55704.0, 55719.0, 55732.0, 55746.0, 55758.0, 55763.0, 55788.0, 56913.0, 56990.0, 57122.0, 57337.0, 57448.0, 57515.0, 57536.0, 57547.0, 57763.0, 58478.0, 59338.0, 63979.0, 64422.0, 64770.0, 79598.0, 79912.0, 80184.0, 81545.0, 83548.0, 83737.0, 84064.0, 84135.0, 84188.0, 84272.0, 84859.0, 87178.0, 90355.0, 91404.0, 91775.0, 92140.0, 96459.0, 114825.0, 114883.0, 123283.0, 129831.0, 134359.0, 139886.0, 153129.0, 153364.0, 153733.0, 162681.0, 163786.0, 196528.0, 221443.0, 253260.0, 253714.0, 254827.0, 259232.0, 374986.0, 375748.0, 619279.0, 100101467.0 
GO:0005158 MF 1.70e-05   4/199    23/29107 D04 insulin receptor binding                 5781.0, 8723.0, 55704.0, 55788.0 
```
