## Supplementary material for "Transcriptional and genetic sex differences for schizophrenia across the dorsolateral prefrontal cortex, hippocampus, and caudate nucleus": Data S4: GO_analysis_module_darkgrey.txt

```
GO:0045666 BP 1.06e-06   7/173    89/29107 D06 positive regulation of neuron differentiation 655.0, 4681.0, 57795.0, 60436.0, 221938.0, 389549.0, 100532736.0 
GO:0007165 BP 6.73e-06  20/173  1075/29107 D04 signal transduction                      558.0, 1271.0, 1501.0, 1793.0, 2791.0, 4651.0, 4681.0, 6300.0, 6452.0, 7025.0, 7187.0, 7804.0, 7867.0, 8909.0, 9547.0, 10675.0, 30818.0, 57447.0, 375704.0, 100532736.0 
GO:0150104 BP 1.12e-05   6/173    84/29107 D06 transport across blood-brain barrier     477.0, 482.0, 6509.0, 6517.0, 6573.0, 10991.0 
GO:0005886 CC 1.28e-06  52/173  4502/29107 D03 plasma membrane                          348.0, 408.0, 477.0, 482.0, 558.0, 1271.0, 1471.0, 1501.0, 2047.0, 2261.0, 2791.0, 3693.0, 3770.0, 4038.0, 4651.0, 5322.0, 5878.0, 6509.0, 6517.0, 6573.0, 7804.0, 8325.0, 8909.0, 9265.0, 9283.0, 9452.0, 10991.0, 11343.0, 23205.0, 23209.0, 23580.0, 30818.0, 51107.0, 51706.0, 55890.0, 56301.0, 57348.0, 60495.0, 64218.0, 81618.0, 83874.0, 84059.0, 84133.0, 84818.0, 128414.0, 140885.0, 147495.0, 284111.0, 286183.0, 375704.0, 388419.0, 729359.0 
GO:0043235 CC 4.79e-06   9/173   209/29107 D02 receptor complex                         558.0, 1271.0, 2047.0, 2261.0, 3693.0, 7804.0, 9283.0, 55890.0, 84059.0 
GO:0043025 CC 9.87e-06  11/173   355/29107 D03 neuronal cell body                       348.0, 477.0, 3770.0, 4038.0, 4651.0, 6509.0, 6623.0, 7804.0, 10439.0, 57795.0, 84249.0 
GO:0005759 CC 1.90e-05  11/173   381/29107 D05 mitochondrial matrix                     35.0, 37.0, 1757.0, 3418.0, 7084.0, 7263.0, 8659.0, 56953.0, 80221.0, 84532.0, 84706.0 
GO:0005515 MF 9.28e-07 106/173 12418/29107 D02 protein binding                          37.0, 348.0, 408.0, 477.0, 482.0, 558.0, 655.0, 818.0, 1160.0, 1271.0, 1465.0, 1471.0, 1501.0, 1793.0, 2047.0, 2261.0, 2737.0, 2791.0, 3693.0, 4038.0, 4651.0, 4681.0, 4776.0, 5600.0, 5834.0, 5837.0, 5878.0, 5993.0, 6271.0, 6300.0, 6452.0, 6517.0, 6585.0, 6623.0, 6640.0, 7025.0, 7027.0, 7187.0, 7804.0, 7867.0, 8309.0, 8325.0, 8574.0, 8625.0, 8659.0, 8897.0, 9265.0, 9283.0, 9452.0, 9547.0, 9858.0, 10439.0, 10474.0, 10675.0, 11343.0, 22977.0, 23043.0, 23051.0, 23209.0, 23328.0, 23351.0, 23493.0, 23580.0, 30008.0, 30818.0, 51107.0, 51706.0, 55092.0, 55349.0, 55588.0, 55901.0, 56270.0, 56301.0, 56998.0, 57017.0, 57348.0, 57447.0, 58190.0, 60681.0, 63827.0, 64218.0, 64759.0, 79148.0, 80221.0, 81618.0, 83606.0, 83648.0, 83733.0, 83874.0, 84059.0, 84133.0, 84532.0, 84818.0, 84952.0, 91768.0, 93145.0, 94097.0, 128414.0, 147495.0, 149345.0, 162427.0, 252839.0, 284111.0, 389549.0, 441478.0, 100532736.0 
```
