## Supplementary material for "Transcriptional and genetic sex differences for schizophrenia across the dorsolateral prefrontal cortex, hippocampus, and caudate nucleus": Data S4: GO_analysis_module_darkorange.txt

```
GO:0001525 BP 6.37e-18  20/175   222/29107 D03 angiogenesis                             94.0, 290.0, 682.0, 857.0, 1893.0, 2034.0, 2050.0, 2296.0, 2335.0, 2702.0, 3339.0, 3397.0, 3953.0, 5159.0, 5787.0, 7010.0, 10266.0, 51162.0, 54538.0, 64321.0 
GO:0045766 BP 1.62e-10  12/175   153/29107 D07 positive regulation of angiogenesis      94.0, 306.0, 947.0, 1893.0, 2022.0, 2113.0, 2624.0, 3373.0, 7010.0, 7048.0, 7075.0, 10266.0 
GO:0001570 BP 2.48e-09   8/175    59/29107 D04 vasculogenesis                           857.0, 2022.0, 7048.0, 7075.0, 10266.0, 51162.0, 57493.0, 64321.0 
GO:0150104 BP 4.30e-08   8/175    84/29107 D06 transport across blood-brain barrier     3953.0, 5243.0, 6513.0, 6541.0, 8140.0, 9429.0, 84879.0, 92745.0 
GO:0001666 BP 7.48e-07   9/175   165/29107 D05 response to hypoxia                      94.0, 857.0, 2034.0, 2113.0, 5327.0, 6513.0, 7010.0, 7048.0, 10266.0 
GO:1905222 BP 8.51e-07   3/175     4/29107 D03 atrioventricular canal morphogenesis     2022.0, 6909.0, 6926.0 
GO:0010628 BP 1.13e-06  14/175   472/29107 D06 positive regulation of gene expression   857.0, 947.0, 2022.0, 2113.0, 2296.0, 2335.0, 2624.0, 2852.0, 3397.0, 5155.0, 10266.0, 51176.0, 64321.0, 100506658.0 
GO:0043627 BP 1.83e-06   6/175    61/29107 D05 response to estrogen                     857.0, 3880.0, 5159.0, 7010.0, 7048.0, 167465.0 
GO:0001947 BP 2.02e-06   6/175    62/29107 D07 heart looping                            2022.0, 6909.0, 6926.0, 7048.0, 7547.0, 64321.0 
GO:0001701 BP 2.52e-06   9/175   191/29107 D07 in utero embryonic development           94.0, 2296.0, 5745.0, 6926.0, 7048.0, 7075.0, 10365.0, 57493.0, 64359.0 
GO:0008217 BP 3.19e-06   6/175    67/29107 D03 regulation of blood pressure             94.0, 290.0, 947.0, 1278.0, 4881.0, 10266.0 
GO:0007507 BP 3.53e-06   9/175   199/29107 D04 heart development                        94.0, 2296.0, 2335.0, 5155.0, 7010.0, 7048.0, 10266.0, 57493.0, 64321.0 
GO:0001568 BP 3.62e-06   5/175    39/29107 D03 blood vessel development                 1278.0, 2307.0, 6926.0, 7048.0, 51162.0 
GO:0001945 BP 4.22e-06   3/175     6/29107 D03 lymph vessel development                 2296.0, 57493.0, 79652.0 
GO:0030154 BP 4.30e-06  15/175   606/29107 D03 cell differentiation                     290.0, 857.0, 2078.0, 2113.0, 2122.0, 2296.0, 2307.0, 2313.0, 3339.0, 3397.0, 4855.0, 7026.0, 7547.0, 64321.0, 64359.0 
GO:0030879 BP 6.98e-06   4/175    21/29107 D05 mammary gland development                857.0, 4855.0, 6926.0, 51176.0 
GO:0002486 BP 7.35e-06   3/175     7/29107 D07 antigen processing and presentation of endogenous peptide antigen via MHC class I via ER pathway, TAP-independent 3105.0, 3106.0, 3134.0 
GO:0003151 BP 8.33e-06   5/175    46/29107 D03 outflow tract morphogenesis              2702.0, 6909.0, 6926.0, 7048.0, 64321.0 
GO:0045602 BP 1.17e-05   3/175     8/29107 D07 negative regulation of endothelial cell differentiation 94.0, 3397.0, 4855.0 
GO:0030335 BP 1.82e-05   9/175   244/29107 D07 positive regulation of cell migration    857.0, 2852.0, 4641.0, 5155.0, 5159.0, 5420.0, 23224.0, 51176.0, 56920.0 
GO:0009887 BP 1.83e-05   7/175   135/29107 D03 animal organ morphogenesis               2295.0, 2313.0, 3339.0, 3909.0, 3913.0, 6926.0, 10319.0 
GO:0016477 BP 1.88e-05   9/175   245/29107 D04 cell migration                           2013.0, 2022.0, 2296.0, 3909.0, 3913.0, 5159.0, 5420.0, 10319.0, 161198.0 
GO:0007160 BP 2.28e-05   6/175    94/29107 D04 cell-matrix adhesion                     947.0, 2013.0, 2335.0, 3672.0, 4059.0, 7148.0 
GO:0045893 BP 3.37e-05  14/175   637/29107 D10 positive regulation of transcription, DNA-templated 94.0, 2113.0, 2122.0, 2295.0, 2296.0, 2313.0, 4855.0, 5155.0, 7026.0, 7547.0, 10365.0, 51176.0, 64321.0, 84632.0 
GO:0001569 BP 3.50e-05   4/175    31/29107 D07 branching involved in blood vessel morphogenesis 2022.0, 4855.0, 7048.0, 51176.0 
GO:0035633 BP 3.50e-05   4/175    31/29107 D06 maintenance of blood-brain barrier       51599.0, 84879.0, 90952.0, 100506658.0 
GO:0002040 BP 3.50e-05   4/175    31/29107 D04 sprouting angiogenesis                   7010.0, 10266.0, 25960.0, 51176.0 
GO:0072105 BP 3.59e-05   2/175     2/29107 D08 ureteric peristalsis                     6909.0, 6926.0 
GO:0060856 BP 3.59e-05   2/175     2/29107 D04 establishment of blood-brain barrier     51599.0, 84879.0 
GO:0007155 BP 4.29e-05  12/175   488/29107 D02 cell adhesion                            2013.0, 2022.0, 2050.0, 2335.0, 4059.0, 5239.0, 5420.0, 7148.0, 7450.0, 8578.0, 51162.0, 51294.0 
GO:0010629 BP 4.89e-05   9/175   277/29107 D06 negative regulation of gene expression   94.0, 947.0, 2022.0, 2624.0, 2852.0, 5155.0, 8140.0, 54625.0, 100506658.0 
GO:0016055 BP 5.64e-05   7/175   161/29107 D07 Wnt signaling pathway                    3090.0, 8313.0, 25960.0, 64321.0, 64359.0, 92162.0, 147111.0 
GO:0009888 BP 5.71e-05   4/175    35/29107 D03 tissue development                       3339.0, 3909.0, 3913.0, 10319.0 
GO:0042311 BP 5.71e-05   4/175    35/29107 D07 vasodilation                             2702.0, 2852.0, 3672.0, 10365.0 
GO:0007166 BP 6.91e-05   8/175   225/29107 D05 cell surface receptor signaling pathway  682.0, 3953.0, 4881.0, 5745.0, 8764.0, 25960.0, 57211.0, 221395.0 
GO:0035050 BP 7.41e-05   3/175    14/29107 D05 embryonic heart tube development         2296.0, 6909.0, 64321.0 
GO:0001938 BP 7.49e-05   5/175    72/29107 D07 positive regulation of endothelial cell proliferation 94.0, 1893.0, 5155.0, 7010.0, 51162.0 
GO:1905072 BP 1.07e-04   2/175     3/29107 D04 cardiac jelly development                6909.0, 6926.0 
GO:0060596 BP 1.07e-04   2/175     3/29107 D04 mammary placode formation                6909.0, 6926.0 
GO:0035793 BP 1.07e-04   2/175     3/29107 D11 positive regulation of metanephric mesenchymal cell migration by platelet-derived growth factor receptor-beta signaling pathway 5155.0, 5159.0 
GO:0051145 BP 1.13e-04   3/175    16/29107 D05 smooth muscle cell differentiation       6909.0, 6926.0, 79652.0 
GO:0014068 BP 1.17e-04   5/175    79/29107 D08 positive regulation of phosphatidylinositol 3-kinase signaling 2335.0, 2852.0, 5155.0, 5159.0, 7010.0 
GO:0045944 BP 1.31e-04  18/175  1107/29107 D11 positive regulation of transcription by RNA polymerase II 94.0, 2022.0, 2034.0, 2078.0, 2113.0, 2122.0, 2295.0, 2296.0, 2313.0, 2624.0, 2852.0, 4005.0, 6926.0, 7026.0, 7547.0, 10365.0, 51176.0, 64321.0 
GO:0001892 BP 1.37e-04   3/175    17/29107 D05 embryonic placenta development           2034.0, 2624.0, 5155.0 
GO:0030282 BP 1.42e-04   4/175    44/29107 D05 bone mineralization                      1278.0, 5745.0, 7123.0, 8313.0 
GO:0001837 BP 1.55e-04   4/175    45/29107 D05 epithelial to mesenchymal transition     2022.0, 2295.0, 4855.0, 51176.0 
GO:0003203 BP 1.63e-04   3/175    18/29107 D05 endocardial cushion morphogenesis        94.0, 2022.0, 6909.0 
GO:0010718 BP 1.84e-04   4/175    47/29107 D06 positive regulation of epithelial to mesenchymal transition 2296.0, 7048.0, 8313.0, 51176.0 
GO:0062023 CC 1.12e-15  22/175   374/29107 D04 collagen-containing extracellular matrix 2.0, 1278.0, 1286.0, 1893.0, 2335.0, 3339.0, 3909.0, 3913.0, 4059.0, 4148.0, 5155.0, 7123.0, 7148.0, 7450.0, 51162.0, 64129.0, 79812.0, 79875.0, 83872.0, 127435.0, 161198.0, 340706.0 
GO:0005886 CC 3.68e-15  70/175  4502/29107 D03 plasma membrane                          94.0, 249.0, 290.0, 306.0, 682.0, 762.0, 857.0, 947.0, 1832.0, 2013.0, 2022.0, 2050.0, 2687.0, 2852.0, 3105.0, 3106.0, 3134.0, 3339.0, 3672.0, 3710.0, 3880.0, 4059.0, 4430.0, 4641.0, 4855.0, 4881.0, 5159.0, 5243.0, 5420.0, 5745.0, 5787.0, 6513.0, 6539.0, 6541.0, 7010.0, 7048.0, 8140.0, 8436.0, 8578.0, 8764.0, 9429.0, 10266.0, 10867.0, 25960.0, 51294.0, 51599.0, 51705.0, 54538.0, 54625.0, 54852.0, 55679.0, 57194.0, 57211.0, 57716.0, 64411.0, 79652.0, 80704.0, 84632.0, 84879.0, 90102.0, 90952.0, 92162.0, 92745.0, 115330.0, 115677.0, 152273.0, 153579.0, 196883.0, 221395.0, 100506658.0 
GO:0070062 CC 8.44e-12  42/175  2169/29107 D06 extracellular exosome                    2.0, 249.0, 290.0, 306.0, 682.0, 762.0, 1278.0, 1832.0, 1893.0, 2050.0, 2335.0, 3105.0, 3106.0, 3339.0, 3373.0, 3672.0, 3880.0, 3909.0, 3913.0, 4059.0, 4430.0, 4641.0, 5243.0, 5327.0, 5420.0, 6513.0, 7123.0, 7148.0, 7450.0, 8140.0, 22837.0, 23224.0, 51294.0, 51599.0, 53405.0, 54538.0, 56920.0, 64129.0, 79812.0, 79875.0, 83872.0, 340706.0 
GO:0005887 CC 8.52e-11  32/175  1413/29107 D04 integral component of plasma membrane    94.0, 682.0, 857.0, 947.0, 2050.0, 2702.0, 2852.0, 3105.0, 3106.0, 3710.0, 4059.0, 4855.0, 5159.0, 5420.0, 5745.0, 5787.0, 6513.0, 6539.0, 6541.0, 7010.0, 7048.0, 7075.0, 10266.0, 10867.0, 51294.0, 56920.0, 57194.0, 57211.0, 84879.0, 92745.0, 196883.0, 254228.0 
GO:0043235 CC 4.91e-10  13/175   209/29107 D02 receptor complex                         94.0, 2022.0, 2050.0, 3710.0, 3953.0, 4881.0, 5159.0, 5745.0, 5787.0, 7010.0, 7048.0, 7075.0, 10266.0 
GO:0016324 CC 6.10e-10  16/175   358/29107 D04 apical plasma membrane                   762.0, 947.0, 2013.0, 2335.0, 5159.0, 5243.0, 5420.0, 5745.0, 6513.0, 6541.0, 7010.0, 8140.0, 9429.0, 53405.0, 153562.0, 100506658.0 
GO:0005604 CC 2.32e-09   9/175    85/29107 D05 basement membrane                        1286.0, 2335.0, 3339.0, 3909.0, 3913.0, 10319.0, 79812.0, 83872.0, 340706.0 
GO:0009986 CC 2.61e-09  19/175   581/29107 D02 cell surface                             94.0, 762.0, 2013.0, 2022.0, 3105.0, 3106.0, 3134.0, 3672.0, 4855.0, 5155.0, 5159.0, 5243.0, 5327.0, 7010.0, 10266.0, 25960.0, 51162.0, 57211.0, 221395.0 
GO:0005576 CC 2.04e-07  31/175  1854/29107 D02 extracellular region                     2.0, 249.0, 1278.0, 1286.0, 1893.0, 1953.0, 2050.0, 2335.0, 3339.0, 3909.0, 3913.0, 3953.0, 4059.0, 4148.0, 4855.0, 5155.0, 5327.0, 6948.0, 7010.0, 7123.0, 7148.0, 7450.0, 10319.0, 51162.0, 51705.0, 57493.0, 64129.0, 79742.0, 80833.0, 147111.0, 169611.0 
GO:0009897 CC 6.02e-07  12/175   320/29107 D03 external side of plasma membrane         290.0, 947.0, 2022.0, 3134.0, 3672.0, 3953.0, 4059.0, 7048.0, 8764.0, 57493.0, 153579.0, 161198.0 
GO:0016021 CC 9.94e-07  45/175  3525/29107 D03 integral component of membrane           290.0, 2013.0, 2022.0, 2687.0, 3429.0, 3953.0, 4881.0, 5243.0, 6513.0, 6539.0, 7048.0, 8140.0, 8578.0, 8764.0, 9429.0, 9536.0, 10186.0, 23224.0, 25960.0, 51599.0, 51705.0, 54538.0, 54852.0, 55808.0, 57194.0, 57211.0, 57493.0, 57523.0, 79652.0, 80704.0, 84879.0, 90952.0, 92162.0, 115330.0, 116159.0, 116441.0, 153562.0, 153579.0, 161198.0, 170575.0, 221395.0, 255488.0, 338596.0, 375033.0, 100506658.0 
GO:0016323 CC 1.32e-06  10/175   228/29107 D04 basolateral plasma membrane              682.0, 1832.0, 3953.0, 5155.0, 5745.0, 6513.0, 6541.0, 7010.0, 8140.0, 153562.0 
GO:0045121 CC 2.10e-06  10/175   240/29107 D04 membrane raft                            682.0, 857.0, 2013.0, 3672.0, 4641.0, 5420.0, 7010.0, 7048.0, 8436.0, 9429.0 
GO:0098591 CC 2.12e-06   3/175     5/29107 D04 external side of apical plasma membrane  5243.0, 8140.0, 9429.0 
GO:0031012 CC 2.52e-06  10/175   245/29107 D03 extracellular matrix                     249.0, 1278.0, 1286.0, 1893.0, 2335.0, 4148.0, 7148.0, 7450.0, 10319.0, 169611.0 
GO:0005925 CC 9.39e-06  12/175   418/29107 D05 focal adhesion                           682.0, 857.0, 2022.0, 3339.0, 3672.0, 5159.0, 5239.0, 7010.0, 10867.0, 23224.0, 55679.0, 90102.0 
GO:0009925 CC 1.03e-05   5/175    48/29107 D04 basal plasma membrane                    947.0, 4641.0, 6541.0, 7010.0, 8140.0 
GO:0042612 CC 1.17e-05   3/175     8/29107 D05 MHC class I protein complex              3105.0, 3106.0, 3134.0 
GO:0005737 CC 4.77e-05  50/175  4724/29107 D02 cytoplasm                                290.0, 306.0, 843.0, 947.0, 1832.0, 2013.0, 2078.0, 2113.0, 2624.0, 2852.0, 3373.0, 3710.0, 4430.0, 4641.0, 5155.0, 5159.0, 5327.0, 5420.0, 5745.0, 7010.0, 7123.0, 7547.0, 8313.0, 8436.0, 9411.0, 10266.0, 10750.0, 22899.0, 23224.0, 27284.0, 29775.0, 29995.0, 51176.0, 54625.0, 54873.0, 55679.0, 57211.0, 57716.0, 64411.0, 80833.0, 84632.0, 115677.0, 126282.0, 127435.0, 152273.0, 153562.0, 196883.0, 200942.0, 255488.0, 256949.0 
GO:0000139 CC 5.99e-05  13/175   587/29107 D05 Golgi membrane                           682.0, 857.0, 2013.0, 2852.0, 3105.0, 3106.0, 3134.0, 4855.0, 5155.0, 6513.0, 55808.0, 170575.0, 338596.0 
GO:0045177 CC 7.49e-05   5/175    72/29107 D02 apical part of cell                      2013.0, 3710.0, 4430.0, 5327.0, 221395.0 
GO:0005615 CC 1.19e-04  24/175  1708/29107 D02 extracellular space                      2.0, 290.0, 1278.0, 1286.0, 1893.0, 2022.0, 2335.0, 3134.0, 3339.0, 3373.0, 4242.0, 5155.0, 5327.0, 5420.0, 6948.0, 7123.0, 7148.0, 7450.0, 51162.0, 56920.0, 64129.0, 79812.0, 127435.0, 340706.0 
GO:0014704 CC 1.55e-04   4/175    45/29107 D06 intercalated disc                        1832.0, 2702.0, 5239.0, 6513.0 
GO:0016020 CC 1.97e-04  27/175  2121/29107 D02 membrane                                 249.0, 306.0, 682.0, 762.0, 857.0, 1832.0, 3105.0, 3106.0, 3134.0, 3672.0, 3710.0, 4641.0, 5159.0, 5243.0, 6513.0, 6541.0, 8140.0, 9536.0, 10186.0, 10319.0, 10750.0, 51599.0, 54625.0, 54873.0, 80833.0, 196883.0, 375033.0 
GO:0005667 CC 2.11e-04   7/175   199/29107 D02 transcription regulator complex          2034.0, 2295.0, 2624.0, 4005.0, 6909.0, 51176.0, 64321.0 
GO:0061689 CC 2.14e-04   2/175     4/29107 D06 tricellular tight junction               51599.0, 153562.0 
GO:0042383 CC 3.69e-04   5/175   101/29107 D04 sarcolemma                               682.0, 857.0, 3880.0, 5239.0, 6513.0 
GO:0031966 CC 5.69e-04   5/175   111/29107 D04 mitochondrial membrane                   249.0, 2852.0, 3429.0, 9429.0, 255488.0 
GO:0071556 CC 6.27e-04   3/175    28/29107 D06 integral component of lumenal side of endoplasmic reticulum membrane 3105.0, 3106.0, 3134.0 
GO:0031093 CC 7.20e-04   4/175    67/29107 D07 platelet alpha granule lumen             2.0, 2335.0, 5155.0, 7450.0 
GO:0005911 CC 7.95e-04   6/175   180/29107 D04 cell-cell junction                       7010.0, 51294.0, 55679.0, 57493.0, 90952.0, 100506658.0 
GO:0005515 MF 7.02e-14 124/175 12418/29107 D02 protein binding                          2.0, 94.0, 249.0, 682.0, 762.0, 843.0, 857.0, 947.0, 1278.0, 1832.0, 1893.0, 1953.0, 2013.0, 2022.0, 2034.0, 2050.0, 2078.0, 2113.0, 2122.0, 2296.0, 2313.0, 2335.0, 2624.0, 2702.0, 2852.0, 3090.0, 3105.0, 3106.0, 3134.0, 3339.0, 3397.0, 3429.0, 3672.0, 3710.0, 3880.0, 3913.0, 3953.0, 4005.0, 4059.0, 4148.0, 4430.0, 4641.0, 4855.0, 5155.0, 5159.0, 5243.0, 5327.0, 5420.0, 5745.0, 5787.0, 6513.0, 6539.0, 6541.0, 6909.0, 6926.0, 6948.0, 7010.0, 7026.0, 7048.0, 7075.0, 7148.0, 7450.0, 7547.0, 8140.0, 8313.0, 8436.0, 8578.0, 8764.0, 9429.0, 9536.0, 9882.0, 10266.0, 10365.0, 10750.0, 22899.0, 23224.0, 25960.0, 26153.0, 27284.0, 29775.0, 29941.0, 29995.0, 51162.0, 51176.0, 53405.0, 54538.0, 54625.0, 54852.0, 54873.0, 56920.0, 57194.0, 57493.0, 57716.0, 64129.0, 64321.0, 64411.0, 79812.0, 80704.0, 83872.0, 83878.0, 90102.0, 90952.0, 92162.0, 115677.0, 116441.0, 116835.0, 126282.0, 126669.0, 134265.0, 140706.0, 147111.0, 152273.0, 153562.0, 161198.0, 167465.0, 168537.0, 170575.0, 196883.0, 221395.0, 255488.0, 259173.0, 340706.0, 375033.0, 100506658.0 
GO:0005201 MF 2.39e-12  13/175   137/29107 D02 extracellular matrix structural constituent 1278.0, 1286.0, 1893.0, 2335.0, 3909.0, 3913.0, 4148.0, 7148.0, 7450.0, 64129.0, 79812.0, 79875.0, 83872.0 
GO:0005518 MF 1.45e-07   7/175    66/29107 D03 collagen binding                         2335.0, 3672.0, 5155.0, 7148.0, 7450.0, 57211.0, 127435.0 
GO:0005102 MF 2.82e-07  13/175   357/29107 D03 signaling receptor binding               2.0, 857.0, 2335.0, 3105.0, 3106.0, 3134.0, 3672.0, 4641.0, 5159.0, 5327.0, 51162.0, 56920.0, 153579.0 
GO:0003700 MF 3.19e-06  13/175   444/29107 D02 DNA-binding transcription factor activity 2113.0, 2122.0, 2295.0, 2296.0, 2307.0, 2313.0, 2624.0, 3090.0, 7026.0, 7547.0, 10365.0, 51176.0, 167465.0 
GO:0042605 MF 1.22e-05   4/175    24/29107 D04 peptide antigen binding                  3105.0, 3106.0, 3134.0, 8140.0 
GO:0043236 MF 1.22e-05   4/175    24/29107 D03 laminin binding                          1893.0, 4059.0, 57211.0, 64129.0 
GO:0005024 MF 1.75e-05   3/175     9/29107 D08 transforming growth factor beta-activated receptor activity 94.0, 2022.0, 7048.0 
GO:0001228 MF 1.79e-05  12/175   446/29107 D04 DNA-binding transcription activator activity, RNA polymerase II-specific 2034.0, 2078.0, 2113.0, 2122.0, 2295.0, 2296.0, 2313.0, 2624.0, 6926.0, 7547.0, 51176.0, 64321.0 
GO:0043565 MF 1.94e-05   9/175   246/29107 D05 sequence-specific DNA binding            2034.0, 2295.0, 2296.0, 3090.0, 6909.0, 6926.0, 7026.0, 7547.0, 51176.0 
GO:0048407 MF 3.40e-05   3/175    11/29107 D04 platelet-derived growth factor binding   1278.0, 5155.0, 5159.0 
GO:0048185 MF 9.22e-05   3/175    15/29107 D03 activin binding                          94.0, 2022.0, 7048.0 
GO:0015171 MF 9.74e-05   4/175    40/29107 D05 amino acid transmembrane transporter activity 6539.0, 6541.0, 8140.0, 92745.0 
GO:0046977 MF 1.07e-04   2/175     3/29107 D03 TAP binding                              3105.0, 3106.0 
```
