## Supplementary material for "Transcriptional and genetic sex differences for schizophrenia across the dorsolateral prefrontal cortex, hippocampus, and caudate nucleus": Data S4: GO_analysis_module_darkred.txt

```
GO:0060271 BP 1.62e-06  10/198   206/29107 D07 cilium assembly                          4750.0, 22873.0, 25814.0, 27241.0, 51057.0, 79582.0, 80321.0, 125488.0, 132320.0, 285331.0 
GO:0006468 BP 3.62e-06  14/198   460/29107 D07 protein phosphorylation                  92.0, 2868.0, 4750.0, 5257.0, 5747.0, 7443.0, 8621.0, 9989.0, 10000.0, 10114.0, 23515.0, 26750.0, 27347.0, 344387.0 
GO:0005654 CC 4.33e-09  57/198  3805/29107 D02 nucleoplasm                              571.0, 580.0, 1763.0, 1998.0, 2187.0, 4331.0, 4437.0, 4482.0, 4750.0, 4775.0, 5001.0, 5689.0, 5917.0, 5932.0, 6599.0, 7443.0, 7468.0, 7690.0, 8464.0, 8505.0, 8621.0, 8732.0, 9584.0, 10048.0, 10656.0, 11124.0, 22828.0, 22873.0, 23026.0, 23253.0, 23269.0, 23314.0, 23515.0, 23522.0, 26054.0, 27347.0, 29072.0, 50507.0, 51317.0, 51535.0, 51720.0, 54454.0, 54856.0, 55164.0, 55297.0, 55671.0, 56311.0, 64326.0, 64800.0, 79621.0, 80013.0, 80895.0, 84193.0, 84660.0, 85015.0, 200558.0, 221264.0 
GO:0005829 CC 1.70e-06  64/198  5293/29107 D02 cytosol                                  571.0, 987.0, 1806.0, 1998.0, 2585.0, 2620.0, 2868.0, 3382.0, 4482.0, 4750.0, 4775.0, 5001.0, 5095.0, 5257.0, 5533.0, 5607.0, 5689.0, 5747.0, 5917.0, 6491.0, 7443.0, 7840.0, 8505.0, 8621.0, 10048.0, 10114.0, 10260.0, 10806.0, 11069.0, 11124.0, 22873.0, 22999.0, 23253.0, 23318.0, 23639.0, 25814.0, 26054.0, 26091.0, 27010.0, 27241.0, 27347.0, 51535.0, 54511.0, 55125.0, 55132.0, 55164.0, 55297.0, 55671.0, 56995.0, 64283.0, 64326.0, 79612.0, 79719.0, 80321.0, 80895.0, 84186.0, 132320.0, 136332.0, 200558.0, 221264.0, 222235.0, 253558.0, 285331.0, 729920.0 
GO:0005634 CC 3.21e-06  64/198  5386/29107 D05 nucleus                                  473.0, 571.0, 580.0, 1456.0, 1763.0, 1998.0, 4437.0, 4750.0, 4775.0, 5001.0, 5607.0, 5689.0, 5747.0, 5917.0, 5932.0, 6599.0, 7443.0, 7468.0, 8464.0, 8505.0, 8621.0, 8732.0, 9205.0, 9425.0, 10000.0, 10048.0, 10114.0, 10260.0, 10656.0, 11101.0, 11124.0, 22828.0, 22873.0, 23522.0, 26054.0, 29072.0, 50507.0, 51710.0, 51720.0, 54212.0, 54454.0, 54811.0, 54823.0, 54856.0, 55132.0, 55552.0, 55833.0, 56917.0, 79612.0, 80895.0, 84660.0, 85015.0, 90523.0, 91133.0, 126069.0, 139324.0, 147686.0, 170958.0, 200558.0, 221264.0, 259230.0, 344387.0, 642280.0, 100129842.0 
GO:0005814 CC 6.07e-05   7/198   144/29107 D05 centriole                                6491.0, 7840.0, 10806.0, 22873.0, 55125.0, 132320.0, 145508.0 
GO:0034451 CC 9.39e-05   6/198   107/29107 D02 centriolar satellite                     4750.0, 9584.0, 10806.0, 22873.0, 27241.0, 285331.0 
GO:0005524 MF 1.74e-08  31/198  1458/29107 D08 ATP binding                              92.0, 1456.0, 1763.0, 2585.0, 2868.0, 4437.0, 4750.0, 5001.0, 5095.0, 5607.0, 5747.0, 5917.0, 7443.0, 8621.0, 8732.0, 10000.0, 10114.0, 23026.0, 23078.0, 26750.0, 27010.0, 27347.0, 54454.0, 54802.0, 54822.0, 127602.0, 136332.0, 221264.0, 343450.0, 344387.0, 374868.0 
GO:0046872 MF 1.53e-05  34/198  2297/29107 D04 metal ion binding                        92.0, 280.0, 580.0, 1763.0, 1806.0, 4750.0, 5095.0, 5533.0, 5607.0, 7468.0, 7690.0, 22873.0, 22999.0, 23522.0, 29072.0, 51317.0, 51710.0, 51720.0, 54511.0, 54811.0, 54822.0, 55454.0, 55552.0, 64283.0, 64326.0, 80816.0, 80895.0, 126069.0, 147686.0, 170958.0, 171019.0, 200558.0, 642280.0, 100129842.0 
GO:0004674 MF 1.90e-05  12/198   396/29107 D06 protein serine/threonine kinase activity 92.0, 1456.0, 4750.0, 5607.0, 7443.0, 8621.0, 10000.0, 10114.0, 26750.0, 27347.0, 54822.0, 344387.0 
GO:0106310 MF 3.84e-05  11/198   359/29107 D06 protein serine kinase activity           1456.0, 4750.0, 5607.0, 7443.0, 8621.0, 10000.0, 10114.0, 26750.0, 27347.0, 54822.0, 344387.0 
GO:0046975 MF 4.91e-05   3/198    11/29107 D09 histone methyltransferase activity (H3-K36 specific) 7468.0, 29072.0, 84193.0 
```
