## Supplementary material for "Transcriptional and genetic sex differences for schizophrenia across the dorsolateral prefrontal cortex, hippocampus, and caudate nucleus": Data S4: GO_analysis_module_darkturquoise.txt

```
GO:0016567 BP 1.55e-06  15/203   479/29107 D09 protein ubiquitination                   330.0, 5930.0, 6400.0, 8239.0, 8450.0, 8452.0, 10299.0, 23304.0, 51132.0, 55832.0, 55975.0, 80204.0, 115426.0, 197131.0, 284996.0 
GO:0006281 BP 6.53e-06  10/203   235/29107 D07 DNA repair                               546.0, 9320.0, 23047.0, 23049.0, 23244.0, 26122.0, 54891.0, 55183.0, 56946.0, 133746.0 
GO:0006974 BP 9.74e-06  10/203   246/29107 D04 cellular response to DNA damage stimulus 1106.0, 5930.0, 8450.0, 9320.0, 23064.0, 23137.0, 25836.0, 51322.0, 55183.0, 253461.0 
GO:0005829 CC 1.76e-18  91/203  5293/29107 D02 cytosol                                  164.0, 330.0, 1122.0, 1656.0, 2058.0, 2673.0, 2803.0, 3183.0, 3658.0, 3836.0, 4012.0, 4076.0, 4154.0, 4649.0, 4659.0, 4925.0, 5108.0, 5291.0, 5529.0, 5903.0, 5926.0, 5930.0, 5966.0, 6654.0, 6789.0, 6885.0, 7110.0, 7342.0, 8239.0, 8450.0, 8452.0, 8833.0, 8887.0, 9320.0, 9520.0, 9685.0, 9748.0, 9931.0, 9972.0, 10009.0, 10087.0, 10142.0, 10427.0, 10565.0, 10910.0, 11168.0, 22822.0, 22862.0, 23047.0, 23049.0, 23172.0, 23244.0, 23271.0, 23304.0, 23473.0, 25782.0, 25836.0, 26019.0, 26130.0, 29110.0, 29761.0, 29922.0, 51132.0, 51230.0, 54726.0, 54812.0, 54874.0, 54906.0, 55832.0, 55975.0, 57679.0, 57695.0, 57703.0, 64895.0, 65267.0, 66036.0, 79184.0, 79670.0, 80155.0, 80204.0, 80351.0, 81491.0, 85313.0, 89782.0, 114294.0, 114882.0, 137886.0, 146057.0, 197131.0, 261729.0, 285172.0 
GO:0005654 CC 5.53e-18  75/203  3805/29107 D02 nucleoplasm                              330.0, 546.0, 1122.0, 1665.0, 1859.0, 2803.0, 3183.0, 3836.0, 4154.0, 4659.0, 5291.0, 5903.0, 5926.0, 5966.0, 6594.0, 6789.0, 6879.0, 7342.0, 8450.0, 8452.0, 8554.0, 9194.0, 9320.0, 9330.0, 9685.0, 9877.0, 9972.0, 10009.0, 10087.0, 10565.0, 10762.0, 11168.0, 22822.0, 23047.0, 23049.0, 23064.0, 23137.0, 23244.0, 23451.0, 25836.0, 27125.0, 27332.0, 29110.0, 51132.0, 51230.0, 51322.0, 54700.0, 54812.0, 54891.0, 54904.0, 54906.0, 55183.0, 55193.0, 55623.0, 55777.0, 55832.0, 55975.0, 56946.0, 57187.0, 57695.0, 57703.0, 64895.0, 79184.0, 79670.0, 80204.0, 81491.0, 81555.0, 85313.0, 115426.0, 133746.0, 221656.0, 253461.0, 254048.0, 286205.0, 389677.0 
GO:0005634 CC 6.44e-18  91/203  5386/29107 D05 nucleus                                  102.0, 330.0, 546.0, 1106.0, 1122.0, 1656.0, 1665.0, 1859.0, 3183.0, 3836.0, 4154.0, 5291.0, 5529.0, 5926.0, 5930.0, 5966.0, 5991.0, 6594.0, 6741.0, 6789.0, 6885.0, 7110.0, 7342.0, 7587.0, 8239.0, 8452.0, 8554.0, 8899.0, 9147.0, 9320.0, 9520.0, 9659.0, 9931.0, 9991.0, 10009.0, 10910.0, 11168.0, 22822.0, 22847.0, 22887.0, 23047.0, 23049.0, 23064.0, 23137.0, 23172.0, 23244.0, 23304.0, 23394.0, 23451.0, 23473.0, 25836.0, 26019.0, 26953.0, 27332.0, 29761.0, 51132.0, 51322.0, 54700.0, 54726.0, 54891.0, 54904.0, 55023.0, 55183.0, 55206.0, 55777.0, 55832.0, 57604.0, 57679.0, 57695.0, 57703.0, 64062.0, 64864.0, 64895.0, 79184.0, 79882.0, 80155.0, 80204.0, 80351.0, 81627.0, 85313.0, 115426.0, 133746.0, 137886.0, 146057.0, 158399.0, 158586.0, 196441.0, 221656.0, 253461.0, 254048.0, 286205.0 
GO:0005737 CC 7.65e-11  71/203  4724/29107 D02 cytoplasm                                102.0, 164.0, 330.0, 889.0, 1122.0, 1656.0, 1859.0, 2058.0, 2803.0, 3658.0, 3836.0, 4012.0, 4076.0, 4139.0, 4154.0, 4659.0, 5108.0, 5291.0, 5529.0, 5903.0, 6654.0, 6741.0, 6789.0, 6879.0, 7976.0, 8239.0, 8452.0, 9213.0, 9520.0, 9659.0, 9666.0, 9748.0, 9750.0, 9786.0, 23049.0, 23064.0, 23137.0, 23172.0, 23304.0, 23394.0, 23596.0, 26019.0, 26953.0, 27332.0, 29110.0, 50618.0, 51132.0, 54874.0, 55103.0, 55183.0, 55832.0, 57102.0, 57120.0, 57604.0, 65267.0, 66036.0, 79184.0, 79670.0, 79882.0, 79925.0, 80155.0, 80204.0, 80351.0, 89782.0, 133746.0, 146057.0, 153241.0, 166785.0, 197131.0, 284996.0, 286205.0 
GO:0005794 CC 1.78e-06  22/203   988/29107 D05 Golgi apparatus                          102.0, 164.0, 2803.0, 4925.0, 7110.0, 8452.0, 9213.0, 9659.0, 9685.0, 10087.0, 10142.0, 10565.0, 22862.0, 23271.0, 27032.0, 54812.0, 55832.0, 57120.0, 79925.0, 81555.0, 84912.0, 137886.0 
GO:0005813 CC 4.95e-06  15/203   527/29107 D03 centrosome                               4659.0, 5108.0, 5930.0, 8452.0, 9659.0, 9786.0, 10142.0, 23172.0, 23271.0, 23473.0, 29922.0, 50618.0, 57679.0, 126731.0, 153241.0 
GO:0016607 CC 7.05e-06  13/203   411/29107 D03 nuclear speck                            1665.0, 1859.0, 5930.0, 8554.0, 8899.0, 9320.0, 23137.0, 23451.0, 27332.0, 51322.0, 57187.0, 57703.0, 79882.0 
GO:0005783 CC 1.30e-05  21/203  1036/29107 D05 endoplasmic reticulum                    4925.0, 6400.0, 7110.0, 10299.0, 10613.0, 11320.0, 23200.0, 27032.0, 29761.0, 30001.0, 51669.0, 54431.0, 66036.0, 79071.0, 80055.0, 81555.0, 84912.0, 137886.0, 154807.0, 201595.0, 286410.0 
GO:0016020 CC 1.51e-05  33/203  2121/29107 D02 membrane                                 102.0, 164.0, 1362.0, 1656.0, 2058.0, 3183.0, 4012.0, 4076.0, 5108.0, 5291.0, 5903.0, 8239.0, 8452.0, 9685.0, 9931.0, 9972.0, 10299.0, 10730.0, 22862.0, 23200.0, 27032.0, 30001.0, 54431.0, 55832.0, 57120.0, 57679.0, 64895.0, 66036.0, 80155.0, 89782.0, 114882.0, 201595.0, 284996.0 
GO:0000781 CC 1.76e-05   8/203   160/29107 D03 chromosome, telomeric region             546.0, 6741.0, 23064.0, 23137.0, 23347.0, 55183.0, 57187.0, 80351.0 
GO:0031965 CC 4.07e-05   9/203   233/29107 D04 nuclear membrane                         5108.0, 5903.0, 9330.0, 9972.0, 10762.0, 51230.0, 55183.0, 114882.0, 286205.0 
GO:0005802 CC 4.42e-05   8/203   182/29107 D04 trans-Golgi network                      102.0, 2803.0, 10565.0, 23200.0, 27032.0, 55088.0, 81555.0, 286410.0 
GO:0005694 CC 7.99e-05   8/203   198/29107 D05 chromosome                               5930.0, 8899.0, 23047.0, 23244.0, 55035.0, 55777.0, 80204.0, 253461.0 
GO:0031461 CC 1.15e-04   3/203    14/29107 D05 cullin-RING ubiquitin ligase complex     8450.0, 8452.0, 55832.0 
GO:0000151 CC 1.19e-04   6/203   109/29107 D04 ubiquitin ligase complex                 10910.0, 23304.0, 55832.0, 79184.0, 80204.0, 197131.0 
GO:0005515 MF 1.70e-24 158/203 12418/29107 D02 protein binding                          102.0, 164.0, 330.0, 546.0, 889.0, 1106.0, 1656.0, 1665.0, 1859.0, 2058.0, 2803.0, 3183.0, 3454.0, 3658.0, 3836.0, 4012.0, 4076.0, 4139.0, 4154.0, 4649.0, 4659.0, 4925.0, 5108.0, 5291.0, 5529.0, 5903.0, 5930.0, 5966.0, 5991.0, 6400.0, 6489.0, 6594.0, 6654.0, 6741.0, 6789.0, 6879.0, 6885.0, 7110.0, 7342.0, 7976.0, 8239.0, 8450.0, 8452.0, 8554.0, 8825.0, 8887.0, 8899.0, 9194.0, 9320.0, 9330.0, 9659.0, 9666.0, 9685.0, 9748.0, 9750.0, 9877.0, 9931.0, 9972.0, 10009.0, 10087.0, 10142.0, 10299.0, 10427.0, 10565.0, 10613.0, 10730.0, 10762.0, 10910.0, 11168.0, 22822.0, 22887.0, 23047.0, 23049.0, 23064.0, 23071.0, 23137.0, 23172.0, 23200.0, 23244.0, 23271.0, 23304.0, 23347.0, 23394.0, 23451.0, 23473.0, 23596.0, 25782.0, 25836.0, 26019.0, 26050.0, 26953.0, 27125.0, 29110.0, 29761.0, 29922.0, 30001.0, 50618.0, 51230.0, 51322.0, 51669.0, 54431.0, 54726.0, 54874.0, 54904.0, 54906.0, 55023.0, 55035.0, 55069.0, 55103.0, 55183.0, 55193.0, 55623.0, 55832.0, 55975.0, 56946.0, 57102.0, 57120.0, 57148.0, 57187.0, 57679.0, 57695.0, 57703.0, 64062.0, 64582.0, 64864.0, 65267.0, 66036.0, 79071.0, 79184.0, 79670.0, 79699.0, 79882.0, 80155.0, 80204.0, 80351.0, 81555.0, 81627.0, 84912.0, 85313.0, 114882.0, 115426.0, 133746.0, 137886.0, 143884.0, 146057.0, 153241.0, 154807.0, 158586.0, 166785.0, 196441.0, 197131.0, 201595.0, 221656.0, 253461.0, 285172.0, 286205.0, 286410.0, 389677.0 
GO:0003723 MF 3.93e-11  35/203  1389/29107 D04 RNA binding                              1106.0, 1656.0, 1665.0, 3183.0, 3658.0, 4076.0, 4154.0, 5903.0, 5930.0, 6741.0, 8899.0, 9666.0, 9877.0, 9931.0, 9991.0, 10884.0, 11168.0, 22862.0, 23049.0, 23064.0, 23451.0, 26019.0, 27332.0, 54726.0, 55035.0, 55623.0, 57703.0, 64062.0, 64895.0, 79670.0, 79882.0, 80155.0, 81627.0, 85313.0, 389677.0 
GO:0005524 MF 3.71e-07  29/203  1458/29107 D08 ATP binding                              546.0, 1106.0, 1656.0, 1665.0, 1859.0, 2058.0, 4139.0, 4649.0, 5291.0, 6594.0, 6789.0, 6885.0, 8833.0, 8899.0, 9748.0, 9931.0, 10730.0, 23049.0, 23064.0, 23137.0, 23200.0, 23347.0, 27032.0, 29110.0, 29922.0, 64895.0, 65267.0, 146057.0, 286410.0 
GO:0046872 MF 5.59e-07  38/203  2297/29107 D04 metal ion binding                        102.0, 330.0, 546.0, 3658.0, 4154.0, 4649.0, 5903.0, 7587.0, 8887.0, 9666.0, 9877.0, 9931.0, 9972.0, 10009.0, 10730.0, 11320.0, 22847.0, 23049.0, 27032.0, 29922.0, 51132.0, 51230.0, 54904.0, 64062.0, 64895.0, 79184.0, 79882.0, 80351.0, 81627.0, 89782.0, 115426.0, 158399.0, 158586.0, 196441.0, 201595.0, 253461.0, 261729.0, 284996.0 
GO:0004842 MF 5.40e-06  10/203   230/29107 D04 ubiquitin-protein transferase activity   330.0, 5930.0, 6400.0, 8450.0, 8452.0, 9666.0, 10299.0, 51132.0, 80204.0, 115426.0 
GO:0003677 MF 7.81e-06  20/203   921/29107 D04 DNA binding                              546.0, 1106.0, 4925.0, 5926.0, 5991.0, 6594.0, 6654.0, 7110.0, 8554.0, 9330.0, 9972.0, 10142.0, 22847.0, 23047.0, 23064.0, 23347.0, 23394.0, 51230.0, 55193.0, 115426.0 
GO:0061630 MF 9.85e-06  11/203   302/29107 D05 ubiquitin protein ligase activity        330.0, 5930.0, 8452.0, 9320.0, 9666.0, 10299.0, 23304.0, 51132.0, 115426.0, 197131.0, 284996.0 
```
