## Supplementary material for "Transcriptional and genetic sex differences for schizophrenia across the dorsolateral prefrontal cortex, hippocampus, and caudate nucleus": Data S4: GO_analysis_module_green.txt

```
GO:0042552 BP 6.26e-09  10/540    44/29107 D04 myelination                              3792.0, 4118.0, 4155.0, 5653.0, 8537.0, 10215.0, 51090.0, 55331.0, 83700.0, 256987.0 
GO:0007417 BP 3.11e-07  14/540   138/29107 D04 central nervous system development       686.0, 2934.0, 4118.0, 4155.0, 4340.0, 4808.0, 5455.0, 5653.0, 6457.0, 7368.0, 55636.0, 60484.0, 65108.0, 92737.0 
GO:0022010 BP 2.46e-06   5/540    13/29107 D05 central nervous system myelination       443.0, 3766.0, 4099.0, 5354.0, 6900.0 
GO:0005886 CC 9.68e-12 145/540  4502/29107 D03 plasma membrane                          391.0, 590.0, 825.0, 928.0, 950.0, 1267.0, 1318.0, 1368.0, 1604.0, 1902.0, 2065.0, 2263.0, 2346.0, 2770.0, 2861.0, 2934.0, 3249.0, 3306.0, 3673.0, 3766.0, 3792.0, 3920.0, 4036.0, 4040.0, 4099.0, 4155.0, 4233.0, 4340.0, 4642.0, 4643.0, 4756.0, 4891.0, 4974.0, 5010.0, 5027.0, 5046.0, 5168.0, 5305.0, 5334.0, 5337.0, 5354.0, 5358.0, 5376.0, 5588.0, 5638.0, 5663.0, 5789.0, 5796.0, 5962.0, 6422.0, 6444.0, 6558.0, 6579.0, 6870.0, 6900.0, 7018.0, 7039.0, 7222.0, 7368.0, 8291.0, 8502.0, 8549.0, 8612.0, 8871.0, 9341.0, 9363.0, 9414.0, 9516.0, 9635.0, 9638.0, 9725.0, 9770.0, 9846.0, 9886.0, 10083.0, 10351.0, 10397.0, 10507.0, 10617.0, 11145.0, 22802.0, 22933.0, 23120.0, 23239.0, 23446.0, 23555.0, 23632.0, 23671.0, 25780.0, 26022.0, 26119.0, 28232.0, 29116.0, 51104.0, 53637.0, 53828.0, 54899.0, 54933.0, 55313.0, 55503.0, 56246.0, 56302.0, 57020.0, 57509.0, 57584.0, 58480.0, 60482.0, 63895.0, 64849.0, 65108.0, 79628.0, 79633.0, 79957.0, 80005.0, 83700.0, 84307.0, 85414.0, 90861.0, 92737.0, 93377.0, 94015.0, 115019.0, 115584.0, 115752.0, 117584.0, 118442.0, 118611.0, 121227.0, 121601.0, 123606.0, 131096.0, 135924.0, 140803.0, 143425.0, 152503.0, 154215.0, 158747.0, 219287.0, 253832.0, 256227.0, 256987.0, 283254.0, 338328.0, 342035.0, 399694.0 
GO:0043209 CC 1.75e-09   9/540    29/29107 D02 myelin sheath                            4099.0, 4155.0, 4642.0, 5354.0, 6900.0, 22933.0, 57165.0, 57471.0, 256987.0 
GO:0005783 CC 2.27e-08  47/540  1036/29107 D05 endoplasmic reticulum                    175.0, 323.0, 347.0, 666.0, 746.0, 957.0, 2861.0, 3433.0, 3638.0, 4036.0, 4040.0, 4118.0, 4864.0, 5046.0, 5653.0, 5663.0, 6319.0, 7368.0, 7405.0, 7444.0, 8612.0, 9897.0, 10351.0, 10404.0, 11145.0, 11342.0, 23120.0, 26022.0, 29956.0, 51114.0, 54463.0, 56246.0, 56895.0, 57458.0, 64834.0, 79031.0, 79152.0, 79644.0, 79956.0, 84899.0, 144811.0, 158747.0, 160335.0, 253832.0, 283999.0, 286827.0, 768206.0 
GO:0043218 CC 1.17e-07   4/540     4/29107 D02 compact myelin                           4099.0, 4155.0, 5376.0, 51090.0 
GO:0016021 CC 1.18e-07 108/540  3525/29107 D03 integral component of membrane           666.0, 746.0, 950.0, 2123.0, 2263.0, 2329.0, 2705.0, 3249.0, 3792.0, 4036.0, 4040.0, 4118.0, 4233.0, 4340.0, 4864.0, 5010.0, 5376.0, 5663.0, 5796.0, 6319.0, 6444.0, 6484.0, 7039.0, 7368.0, 7444.0, 8291.0, 8612.0, 8869.0, 9341.0, 9725.0, 10351.0, 10826.0, 11046.0, 11145.0, 11226.0, 11342.0, 23446.0, 23632.0, 23671.0, 26022.0, 28513.0, 29956.0, 51090.0, 51114.0, 53637.0, 54933.0, 55314.0, 55331.0, 55356.0, 56246.0, 56650.0, 56895.0, 57020.0, 57165.0, 57458.0, 57556.0, 58473.0, 60482.0, 63895.0, 64849.0, 79152.0, 79633.0, 79644.0, 79695.0, 79789.0, 79956.0, 79957.0, 79962.0, 84749.0, 84899.0, 84978.0, 85414.0, 85445.0, 92737.0, 93377.0, 115584.0, 116173.0, 118442.0, 121227.0, 121601.0, 123606.0, 124222.0, 125704.0, 128218.0, 132720.0, 134285.0, 135924.0, 135932.0, 140738.0, 143903.0, 154141.0, 154215.0, 157753.0, 160335.0, 170371.0, 220972.0, 221035.0, 256227.0, 256987.0, 283999.0, 286827.0, 342035.0, 348938.0, 643008.0, 728537.0, 100128908.0, 100130933.0, 100131211.0 
GO:0009986 CC 1.85e-07  31/540   581/29107 D02 cell surface                             1368.0, 1604.0, 1902.0, 2263.0, 2346.0, 2861.0, 3249.0, 3306.0, 3673.0, 4040.0, 4155.0, 4233.0, 4756.0, 4891.0, 5046.0, 5663.0, 5796.0, 6422.0, 6900.0, 7018.0, 7039.0, 7103.0, 9341.0, 23555.0, 26585.0, 55248.0, 56650.0, 64399.0, 115019.0, 143903.0, 342035.0 
GO:0005874 CC 9.15e-07  20/540   298/29107 D06 microtubule                              1393.0, 1781.0, 1783.0, 3925.0, 8632.0, 9053.0, 9638.0, 10397.0, 22933.0, 23303.0, 27130.0, 51673.0, 54820.0, 55755.0, 57509.0, 57698.0, 63971.0, 79739.0, 79929.0, 221458.0 
GO:0033270 CC 1.53e-06   5/540    12/29107 D02 paranode region of axon                  4099.0, 22933.0, 23303.0, 57165.0, 57471.0 
GO:0005737 CC 3.85e-06 129/540  4724/29107 D02 cytoplasm                                175.0, 323.0, 347.0, 666.0, 825.0, 950.0, 1028.0, 1073.0, 1267.0, 1373.0, 1610.0, 1755.0, 1781.0, 1902.0, 2070.0, 2246.0, 2252.0, 2263.0, 2346.0, 2770.0, 2861.0, 2934.0, 3092.0, 3306.0, 3433.0, 3925.0, 4099.0, 4642.0, 4643.0, 4678.0, 4752.0, 4891.0, 5027.0, 5334.0, 5358.0, 5629.0, 5653.0, 5794.0, 5860.0, 6444.0, 6457.0, 6642.0, 6870.0, 6888.0, 7298.0, 7405.0, 7444.0, 8502.0, 8537.0, 9087.0, 9134.0, 9448.0, 9638.0, 9734.0, 9770.0, 9846.0, 10083.0, 10215.0, 10397.0, 10404.0, 10420.0, 10425.0, 10826.0, 10971.0, 11145.0, 11221.0, 11240.0, 22858.0, 22933.0, 22998.0, 23150.0, 23239.0, 23303.0, 23321.0, 23604.0, 25793.0, 25974.0, 27130.0, 27296.0, 28996.0, 53637.0, 54893.0, 54899.0, 54960.0, 55421.0, 55619.0, 55755.0, 55861.0, 56062.0, 56957.0, 57189.0, 57460.0, 57471.0, 57477.0, 57509.0, 57609.0, 57698.0, 58473.0, 64399.0, 64506.0, 65108.0, 65125.0, 79031.0, 79789.0, 79987.0, 80005.0, 83543.0, 84296.0, 84722.0, 84938.0, 85417.0, 92291.0, 112399.0, 116362.0, 117283.0, 117584.0, 118611.0, 122060.0, 125061.0, 154043.0, 201725.0, 220972.0, 221458.0, 252884.0, 285025.0, 387357.0, 389337.0, 768206.0, 100128908.0 
GO:0016324 CC 4.19e-06  21/540   358/29107 D04 apical plasma membrane                   928.0, 3249.0, 4036.0, 4118.0, 4891.0, 5337.0, 5663.0, 5794.0, 5962.0, 6558.0, 7018.0, 9341.0, 22802.0, 56302.0, 56650.0, 57477.0, 115019.0, 140803.0, 154043.0, 283999.0, 338328.0 
GO:0009925 CC 2.77e-05   7/540    48/29107 D04 basal plasma membrane                    2065.0, 4233.0, 6558.0, 7018.0, 9635.0, 26119.0, 57477.0 
GO:0030669 CC 4.13e-05   8/540    69/29107 D08 clathrin-coated endocytic vesicle membrane 928.0, 950.0, 4036.0, 7018.0, 7039.0, 9341.0, 26119.0, 143425.0 
GO:0005789 CC 4.81e-05  37/540   974/29107 D04 endoplasmic reticulum membrane           391.0, 666.0, 950.0, 2329.0, 2705.0, 2861.0, 3249.0, 3290.0, 3638.0, 5337.0, 5663.0, 6319.0, 7039.0, 7444.0, 8612.0, 9200.0, 10826.0, 11342.0, 23120.0, 26022.0, 29956.0, 51114.0, 51700.0, 55331.0, 56246.0, 56895.0, 57458.0, 64834.0, 79152.0, 79644.0, 79956.0, 125704.0, 154141.0, 158747.0, 160335.0, 221035.0, 286827.0 
GO:0005912 CC 6.01e-05  12/540   164/29107 D05 adherens junction                        4643.0, 5796.0, 5962.0, 8502.0, 9414.0, 10397.0, 11155.0, 23150.0, 28513.0, 29119.0, 57477.0, 84978.0 
GO:0005887 CC 6.53e-05  48/540  1413/29107 D04 integral component of plasma membrane    928.0, 1318.0, 1902.0, 2065.0, 2263.0, 2346.0, 2861.0, 3249.0, 3766.0, 4099.0, 4233.0, 4756.0, 4815.0, 4864.0, 4891.0, 5027.0, 5638.0, 5663.0, 5789.0, 5794.0, 5796.0, 6558.0, 6579.0, 6870.0, 7103.0, 7222.0, 8549.0, 8612.0, 8869.0, 9635.0, 10165.0, 10507.0, 10512.0, 22802.0, 23555.0, 25780.0, 28232.0, 55248.0, 55503.0, 56302.0, 57556.0, 64399.0, 79905.0, 83700.0, 115019.0, 131096.0, 140803.0, 158747.0 
GO:0048471 CC 9.89e-05  29/540   713/29107 D02 perinuclear region of cytoplasm          347.0, 991.0, 1267.0, 2800.0, 3673.0, 4336.0, 4864.0, 4891.0, 5337.0, 5663.0, 7018.0, 7039.0, 8502.0, 8871.0, 9053.0, 9341.0, 10397.0, 11145.0, 11155.0, 11226.0, 22933.0, 23097.0, 25780.0, 51673.0, 55755.0, 57698.0, 79031.0, 253832.0, 256987.0 
GO:0031902 CC 1.34e-04  10/540   127/29107 D07 late endosome membrane                   950.0, 3920.0, 4864.0, 4891.0, 5337.0, 11342.0, 23120.0, 23555.0, 220972.0, 338382.0 
GO:0045178 CC 1.36e-04   4/540    15/29107 D02 basal part of cell                       3673.0, 4891.0, 5010.0, 7018.0 
GO:0005794 CC 1.54e-04  36/540   988/29107 D05 Golgi apparatus                          323.0, 666.0, 2252.0, 2263.0, 2800.0, 3092.0, 4036.0, 4040.0, 4756.0, 4864.0, 5337.0, 5663.0, 6642.0, 8549.0, 9363.0, 9516.0, 9638.0, 9770.0, 10404.0, 11046.0, 11221.0, 11226.0, 23604.0, 51114.0, 55755.0, 57509.0, 57584.0, 79695.0, 83700.0, 84084.0, 93377.0, 132720.0, 253832.0, 256987.0, 338382.0, 768206.0 
GO:0005856 CC 2.06e-04  19/540   401/29107 D05 cytoskeleton                             391.0, 3092.0, 4643.0, 6444.0, 8502.0, 8871.0, 9087.0, 9886.0, 10083.0, 11155.0, 23150.0, 29116.0, 29119.0, 55755.0, 57471.0, 65108.0, 84978.0, 85458.0, 122060.0 
GO:0005902 CC 2.42e-04   7/540    67/29107 D05 microvillus                              1267.0, 4642.0, 4643.0, 5962.0, 10083.0, 23303.0, 83700.0 
GO:0005769 CC 5.32e-04  14/540   268/29107 D08 early endosome                           323.0, 4040.0, 4642.0, 4891.0, 7018.0, 7405.0, 8291.0, 8612.0, 9341.0, 9897.0, 10617.0, 26119.0, 92737.0, 123606.0 
GO:0005515 MF 1.27e-14 319/540 12418/29107 D02 protein binding                          175.0, 272.0, 323.0, 347.0, 391.0, 443.0, 590.0, 666.0, 746.0, 825.0, 928.0, 950.0, 957.0, 991.0, 1028.0, 1073.0, 1267.0, 1318.0, 1373.0, 1393.0, 1604.0, 1610.0, 1755.0, 1781.0, 1902.0, 2065.0, 2070.0, 2123.0, 2235.0, 2246.0, 2252.0, 2263.0, 2329.0, 2444.0, 2549.0, 2705.0, 2770.0, 2800.0, 2819.0, 2861.0, 2934.0, 3092.0, 3249.0, 3306.0, 3344.0, 3433.0, 3440.0, 3447.0, 3628.0, 3638.0, 3673.0, 3766.0, 3792.0, 3920.0, 3925.0, 4036.0, 4040.0, 4118.0, 4155.0, 4176.0, 4211.0, 4233.0, 4336.0, 4643.0, 4678.0, 4752.0, 4756.0, 4808.0, 4815.0, 4864.0, 4891.0, 4931.0, 5010.0, 5027.0, 5046.0, 5096.0, 5305.0, 5337.0, 5354.0, 5376.0, 5414.0, 5450.0, 5523.0, 5588.0, 5629.0, 5638.0, 5653.0, 5663.0, 5789.0, 5794.0, 5796.0, 5890.0, 5962.0, 6035.0, 6242.0, 6319.0, 6422.0, 6457.0, 6558.0, 6642.0, 6870.0, 6888.0, 6900.0, 7018.0, 7039.0, 7058.0, 7103.0, 7222.0, 7405.0, 7444.0, 7456.0, 7551.0, 7586.0, 7681.0, 7716.0, 7746.0, 8291.0, 8495.0, 8502.0, 8549.0, 8612.0, 8871.0, 9053.0, 9087.0, 9134.0, 9200.0, 9341.0, 9363.0, 9410.0, 9414.0, 9448.0, 9507.0, 9516.0, 9586.0, 9603.0, 9638.0, 9725.0, 9728.0, 9734.0, 9738.0, 9770.0, 9839.0, 9846.0, 9886.0, 9897.0, 10083.0, 10215.0, 10397.0, 10420.0, 10425.0, 10507.0, 10617.0, 10655.0, 10826.0, 10906.0, 10971.0, 11145.0, 11155.0, 11221.0, 11226.0, 11342.0, 22858.0, 22903.0, 22933.0, 23052.0, 23120.0, 23127.0, 23239.0, 23258.0, 23303.0, 23321.0, 23348.0, 23555.0, 23604.0, 23671.0, 25780.0, 25793.0, 25974.0, 26022.0, 26119.0, 26578.0, 26585.0, 27130.0, 27296.0, 28990.0, 28996.0, 29116.0, 29119.0, 29956.0, 51058.0, 51090.0, 51114.0, 51125.0, 51228.0, 51507.0, 51642.0, 51700.0, 53637.0, 54108.0, 54463.0, 54820.0, 54925.0, 54941.0, 54960.0, 55248.0, 55314.0, 55421.0, 55503.0, 55619.0, 55636.0, 55755.0, 55793.0, 55861.0, 55888.0, 56246.0, 56302.0, 56650.0, 56895.0, 56957.0, 56978.0, 57020.0, 57188.0, 57458.0, 57460.0, 57471.0, 57556.0, 57584.0, 57645.0, 57698.0, 58473.0, 58480.0, 60484.0, 63971.0, 64399.0, 64506.0, 64798.0, 64834.0, 64849.0, 65108.0, 65125.0, 79031.0, 79152.0, 79633.0, 79899.0, 79956.0, 79957.0, 79962.0, 80005.0, 80345.0, 80350.0, 83700.0, 84084.0, 84296.0, 84307.0, 84722.0, 84749.0, 84890.0, 84938.0, 84978.0, 85417.0, 85458.0, 90141.0, 91369.0, 91833.0, 92737.0, 94015.0, 112399.0, 114792.0, 114876.0, 115584.0, 115752.0, 116173.0, 116362.0, 116461.0, 117283.0, 117584.0, 118442.0, 119392.0, 121227.0, 122060.0, 123606.0, 125061.0, 133022.0, 134285.0, 135932.0, 140803.0, 143425.0, 144811.0, 151011.0, 151647.0, 152503.0, 154043.0, 157753.0, 158747.0, 159195.0, 160335.0, 201725.0, 219287.0, 220108.0, 220965.0, 220972.0, 221035.0, 221458.0, 253639.0, 255394.0, 256227.0, 284992.0, 285025.0, 285527.0, 286827.0, 338328.0, 338382.0, 348938.0, 387357.0, 388969.0, 389524.0, 399694.0, 401548.0, 643008.0 
GO:0051015 MF 3.18e-06  16/540   216/29107 D05 actin filament binding                   1073.0, 2934.0, 3092.0, 4642.0, 4643.0, 5358.0, 10083.0, 22989.0, 29119.0, 57471.0, 57477.0, 57698.0, 65108.0, 79789.0, 83543.0, 114793.0 
GO:0019911 MF 1.37e-05   4/540     9/29107 D02 structural constituent of myelin sheath  4118.0, 4155.0, 5354.0, 51090.0 
```
