## Supplementary material for "Transcriptional and genetic sex differences for schizophrenia across the dorsolateral prefrontal cortex, hippocampus, and caudate nucleus": Data S4: GO_analysis_module_greenyellow.txt

```
GO:0014003 BP 2.24e-08   7/394    24/29107 D05 oligodendrocyte development              745.0, 4821.0, 6663.0, 11076.0, 55695.0, 79885.0, 118738.0 
GO:0050790 BP 4.50e-07  21/394   426/29107 D03 regulation of catalytic activity         142.0, 392.0, 3993.0, 3996.0, 4650.0, 8787.0, 9138.0, 9181.0, 9267.0, 9644.0, 9649.0, 9855.0, 10435.0, 23677.0, 25894.0, 26030.0, 55114.0, 57636.0, 84464.0, 116987.0, 255426.0 
GO:0051056 BP 3.89e-06  10/394   115/29107 D07 regulation of small GTPase mediated signal transduction 392.0, 4650.0, 9138.0, 9181.0, 25894.0, 26030.0, 57580.0, 57636.0, 58504.0, 84253.0 
GO:0005886 CC 4.32e-06  96/394  4502/29107 D03 plasma membrane                          20.0, 41.0, 100.0, 134.0, 135.0, 274.0, 322.0, 363.0, 933.0, 976.0, 999.0, 1785.0, 2317.0, 2318.0, 2696.0, 2900.0, 2913.0, 3728.0, 3790.0, 3993.0, 3996.0, 4092.0, 4162.0, 4868.0, 5025.0, 5158.0, 5256.0, 5287.0, 5365.0, 5818.0, 6522.0, 6536.0, 6575.0, 6997.0, 7007.0, 7442.0, 7508.0, 8292.0, 8398.0, 8437.0, 8605.0, 8787.0, 9026.0, 9127.0, 9138.0, 9223.0, 9267.0, 9649.0, 9651.0, 10278.0, 10435.0, 11135.0, 11322.0, 22795.0, 22905.0, 23048.0, 23114.0, 23149.0, 23181.0, 23242.0, 23308.0, 26133.0, 26505.0, 29763.0, 51148.0, 51421.0, 55114.0, 55357.0, 55644.0, 55652.0, 56341.0, 56940.0, 56996.0, 57217.0, 57530.0, 57553.0, 57580.0, 57828.0, 64221.0, 79092.0, 79885.0, 80820.0, 83697.0, 84173.0, 84445.0, 84628.0, 89822.0, 89853.0, 93643.0, 154881.0, 162514.0, 219699.0, 221184.0, 221914.0, 286204.0, 643965.0 
GO:0005737 CC 4.97e-06  99/394  4724/29107 D02 cytoplasm                                105.0, 274.0, 322.0, 392.0, 845.0, 933.0, 999.0, 1155.0, 1785.0, 1788.0, 1849.0, 2317.0, 2318.0, 2593.0, 3728.0, 3978.0, 3993.0, 3996.0, 4092.0, 4355.0, 4650.0, 5129.0, 5287.0, 5859.0, 6299.0, 7508.0, 7942.0, 8787.0, 8888.0, 9127.0, 9138.0, 9181.0, 9223.0, 9267.0, 9380.0, 9644.0, 9649.0, 9651.0, 9670.0, 9731.0, 9855.0, 9869.0, 9895.0, 10278.0, 10435.0, 10450.0, 11076.0, 11135.0, 11322.0, 22846.0, 23148.0, 23149.0, 23677.0, 24139.0, 26206.0, 26576.0, 29763.0, 30812.0, 51693.0, 54828.0, 54903.0, 54961.0, 55139.0, 55182.0, 55223.0, 55644.0, 55902.0, 56904.0, 56940.0, 57060.0, 57217.0, 57519.0, 57674.0, 63906.0, 65110.0, 79092.0, 80174.0, 80279.0, 80725.0, 83714.0, 84173.0, 84253.0, 84327.0, 89796.0, 113451.0, 116987.0, 129563.0, 147906.0, 154881.0, 161176.0, 163782.0, 200424.0, 203286.0, 221184.0, 283987.0, 286204.0, 340371.0, 401262.0, 645121.0 
GO:0005829 CC 3.11e-05 105/394  5293/29107 D02 cytosol                                  100.0, 210.0, 274.0, 392.0, 745.0, 1155.0, 1785.0, 1849.0, 2317.0, 2318.0, 2593.0, 3728.0, 3790.0, 3835.0, 3991.0, 3993.0, 4092.0, 4174.0, 4296.0, 4650.0, 5210.0, 5256.0, 5287.0, 5435.0, 5859.0, 7442.0, 7508.0, 7942.0, 8398.0, 8437.0, 8605.0, 8888.0, 9026.0, 9138.0, 9181.0, 9267.0, 9380.0, 9644.0, 9710.0, 9715.0, 9855.0, 10435.0, 10450.0, 10535.0, 11076.0, 11135.0, 22882.0, 22897.0, 22905.0, 23048.0, 23149.0, 23357.0, 25894.0, 26007.0, 26027.0, 26030.0, 26227.0, 27237.0, 29763.0, 29954.0, 51421.0, 51523.0, 51540.0, 51693.0, 54496.0, 54859.0, 54903.0, 55114.0, 55223.0, 55357.0, 55577.0, 55846.0, 55902.0, 56904.0, 56940.0, 57060.0, 57409.0, 57553.0, 57571.0, 57580.0, 57636.0, 57674.0, 58504.0, 63906.0, 64077.0, 65110.0, 79092.0, 79829.0, 79831.0, 80263.0, 80279.0, 83475.0, 84327.0, 84445.0, 84464.0, 89853.0, 92521.0, 94274.0, 113451.0, 140688.0, 154881.0, 158135.0, 163782.0, 283987.0, 100653515.0 
GO:0005856 CC 3.89e-05  17/394   401/29107 D05 cytoskeleton                             274.0, 2166.0, 2318.0, 3728.0, 3996.0, 4355.0, 9026.0, 9181.0, 9855.0, 10435.0, 11135.0, 23048.0, 54961.0, 57475.0, 84173.0, 163782.0, 339855.0 
GO:0005515 MF 1.27e-12 238/394 12418/29107 D02 protein binding                          41.0, 100.0, 134.0, 135.0, 142.0, 274.0, 322.0, 363.0, 392.0, 617.0, 845.0, 933.0, 976.0, 999.0, 1155.0, 1298.0, 1302.0, 1307.0, 1785.0, 1788.0, 1849.0, 2055.0, 2166.0, 2200.0, 2317.0, 2318.0, 2593.0, 2696.0, 3728.0, 3835.0, 3991.0, 3993.0, 3996.0, 4047.0, 4092.0, 4174.0, 4296.0, 4355.0, 4595.0, 4650.0, 4784.0, 4821.0, 4838.0, 4868.0, 5025.0, 5129.0, 5154.0, 5184.0, 5210.0, 5256.0, 5287.0, 5365.0, 5818.0, 5859.0, 6299.0, 6433.0, 6625.0, 6663.0, 6997.0, 7077.0, 7108.0, 7301.0, 7442.0, 7508.0, 7694.0, 7942.0, 8019.0, 8292.0, 8398.0, 8605.0, 8888.0, 9026.0, 9138.0, 9144.0, 9181.0, 9220.0, 9223.0, 9267.0, 9380.0, 9625.0, 9644.0, 9670.0, 9710.0, 9715.0, 9717.0, 9731.0, 9869.0, 9880.0, 9895.0, 10278.0, 10435.0, 10450.0, 11068.0, 11076.0, 11129.0, 11135.0, 11322.0, 22795.0, 22846.0, 22882.0, 22897.0, 22905.0, 23048.0, 23114.0, 23148.0, 23149.0, 23176.0, 23181.0, 23187.0, 23225.0, 23242.0, 23308.0, 23334.0, 23349.0, 23383.0, 23452.0, 23677.0, 24139.0, 25766.0, 25894.0, 26007.0, 26133.0, 26206.0, 26505.0, 26576.0, 27097.0, 27237.0, 27315.0, 29763.0, 29920.0, 30850.0, 50485.0, 51004.0, 51148.0, 51421.0, 51540.0, 51550.0, 51693.0, 53407.0, 54496.0, 54828.0, 54880.0, 54903.0, 54910.0, 54961.0, 54987.0, 55051.0, 55070.0, 55114.0, 55139.0, 55170.0, 55182.0, 55223.0, 55357.0, 55502.0, 55577.0, 55624.0, 55644.0, 55652.0, 55806.0, 55810.0, 56341.0, 56904.0, 57409.0, 57467.0, 57530.0, 57580.0, 57644.0, 57654.0, 58504.0, 63906.0, 64077.0, 64221.0, 64375.0, 64714.0, 64745.0, 65110.0, 79173.0, 79641.0, 79726.0, 79829.0, 79831.0, 79842.0, 79885.0, 79953.0, 80174.0, 80279.0, 80725.0, 80820.0, 81887.0, 83475.0, 83714.0, 84173.0, 84317.0, 84445.0, 84464.0, 84628.0, 84678.0, 84696.0, 84787.0, 85377.0, 89853.0, 91156.0, 92170.0, 92715.0, 92822.0, 92960.0, 93643.0, 113451.0, 116154.0, 116987.0, 118738.0, 124936.0, 128497.0, 129563.0, 131616.0, 140688.0, 146956.0, 150696.0, 154881.0, 161176.0, 163782.0, 200424.0, 203286.0, 219699.0, 221184.0, 221476.0, 221527.0, 221914.0, 283337.0, 283377.0, 283987.0, 283989.0, 286204.0, 286262.0, 347734.0, 399687.0, 404093.0 
GO:0005096 MF 1.19e-05  14/394   256/29107 D05 GTPase activator activity                392.0, 3993.0, 3996.0, 4650.0, 8437.0, 8787.0, 10435.0, 55114.0, 55357.0, 57580.0, 57636.0, 58504.0, 84253.0, 116987.0 
GO:0035241 MF 2.41e-05   3/394     5/29107 D08 protein-arginine omega-N monomethyltransferase activity 54496.0, 55170.0, 56341.0 
```
