## Supplementary material for "Transcriptional and genetic sex differences for schizophrenia across the dorsolateral prefrontal cortex, hippocampus, and caudate nucleus": Data S4: GO_analysis_module_grey60.txt

```
GO:0032981 BP 1.36e-11  11/299    57/29107 D08 mitochondrial respiratory chain complex I assembly 4694.0, 4695.0, 4696.0, 4702.0, 4706.0, 4708.0, 4715.0, 4716.0, 4722.0, 54539.0, 55967.0 
GO:0006412 BP 2.27e-11  17/299   195/29107 D07 translation                              6166.0, 6181.0, 6192.0, 51081.0, 51264.0, 54460.0, 55052.0, 63875.0, 64960.0, 64979.0, 65003.0, 65005.0, 79590.0, 84545.0, 116832.0, 122704.0, 219927.0 
GO:0006120 BP 2.61e-11  10/299    45/29107 D08 mitochondrial electron transport, NADH to ubiquinone 4694.0, 4695.0, 4696.0, 4702.0, 4706.0, 4708.0, 4715.0, 4716.0, 4722.0, 4726.0 
GO:0010498 BP 1.18e-06   6/299    34/29107 D07 proteasomal protein catabolic process    5688.0, 5691.0, 5692.0, 5693.0, 5694.0, 10193.0 
GO:0032543 BP 1.99e-06   6/299    37/29107 D08 mitochondrial translation                51081.0, 54460.0, 64960.0, 78988.0, 84545.0, 122704.0 
GO:0006626 BP 8.96e-06   5/299    28/29107 D08 protein targeting to mitochondrion       10245.0, 26519.0, 51024.0, 56993.0, 100287932.0 
GO:0015986 BP 1.36e-05   4/299    15/29107 D12 ATP synthesis coupled proton transport   516.0, 517.0, 518.0, 10476.0 
GO:0000398 BP 1.85e-05  10/299   180/29107 D11 mRNA splicing, via spliceosome           4809.0, 6631.0, 6633.0, 7919.0, 8896.0, 10465.0, 10907.0, 56339.0, 59286.0, 83443.0 
GO:0005743 CC 1.20e-37  49/299   404/29107 D05 mitochondrial inner membrane             516.0, 521.0, 1329.0, 1340.0, 3396.0, 4694.0, 4695.0, 4696.0, 4702.0, 4706.0, 4708.0, 4715.0, 4716.0, 4722.0, 4726.0, 6390.0, 7388.0, 9377.0, 10245.0, 10476.0, 26519.0, 27089.0, 29796.0, 51081.0, 51264.0, 54460.0, 54539.0, 55052.0, 55967.0, 63875.0, 64432.0, 64960.0, 64978.0, 64979.0, 65003.0, 65005.0, 78988.0, 79590.0, 83858.0, 83985.0, 84311.0, 84545.0, 116541.0, 122704.0, 125988.0, 192286.0, 205251.0, 219927.0, 100287932.0 
GO:0005739 CC 1.20e-26  65/299  1307/29107 D05 mitochondrion                            50.0, 402.0, 516.0, 521.0, 708.0, 1329.0, 1340.0, 2109.0, 2272.0, 3396.0, 4694.0, 4696.0, 4702.0, 4706.0, 4715.0, 4722.0, 5692.0, 6390.0, 7388.0, 8508.0, 10456.0, 10476.0, 11315.0, 25824.0, 26519.0, 27089.0, 29937.0, 51024.0, 51142.0, 51218.0, 51264.0, 54539.0, 55052.0, 55967.0, 56993.0, 57128.0, 63875.0, 64432.0, 64960.0, 64978.0, 64979.0, 65003.0, 65005.0, 78988.0, 79077.0, 79135.0, 79590.0, 79863.0, 80179.0, 81892.0, 83858.0, 84311.0, 84545.0, 84987.0, 93974.0, 116541.0, 122509.0, 122704.0, 125988.0, 140823.0, 192286.0, 205251.0, 219927.0, 388962.0, 100287932.0 
GO:0005762 CC 6.36e-18  15/299    54/29107 D06 mitochondrial large ribosomal subunit    3396.0, 51264.0, 55052.0, 63875.0, 64978.0, 64979.0, 65003.0, 65005.0, 78988.0, 79590.0, 84311.0, 84545.0, 116541.0, 122704.0, 219927.0 
GO:0005747 CC 5.55e-14  12/299    48/29107 D06 mitochondrial respiratory chain complex I 4694.0, 4695.0, 4696.0, 4702.0, 4706.0, 4708.0, 4715.0, 4716.0, 4722.0, 4726.0, 54539.0, 55967.0 
GO:0005654 CC 1.29e-09  78/299  3805/29107 D02 nucleoplasm                              402.0, 403.0, 1020.0, 1032.0, 2029.0, 2091.0, 4706.0, 4738.0, 4809.0, 5303.0, 5438.0, 5688.0, 5691.0, 5692.0, 5693.0, 5694.0, 5702.0, 5710.0, 5982.0, 6192.0, 6390.0, 6612.0, 6631.0, 6633.0, 6827.0, 7389.0, 7919.0, 8106.0, 8270.0, 8294.0, 8360.0, 8367.0, 8409.0, 8896.0, 9270.0, 10016.0, 10302.0, 10379.0, 10465.0, 10467.0, 10907.0, 11267.0, 11315.0, 22927.0, 25906.0, 26013.0, 29086.0, 29098.0, 29099.0, 29101.0, 51013.0, 51147.0, 51451.0, 51504.0, 51530.0, 51728.0, 54935.0, 54985.0, 55272.0, 55352.0, 55651.0, 56339.0, 56655.0, 64960.0, 79004.0, 79035.0, 79991.0, 81669.0, 83443.0, 84299.0, 84316.0, 84688.0, 84916.0, 91368.0, 122704.0, 125988.0, 150684.0, 339448.0 
GO:0005829 CC 2.49e-09  97/299  5293/29107 D02 cytosol                                  50.0, 191.0, 402.0, 708.0, 1020.0, 1032.0, 1174.0, 1175.0, 1984.0, 2172.0, 2272.0, 2281.0, 2597.0, 2647.0, 2946.0, 3858.0, 4738.0, 4830.0, 4946.0, 5037.0, 5223.0, 5478.0, 5688.0, 5691.0, 5692.0, 5693.0, 5694.0, 5702.0, 5710.0, 6166.0, 6181.0, 6192.0, 6633.0, 7114.0, 7167.0, 7170.0, 7389.0, 8668.0, 8738.0, 9141.0, 9270.0, 9296.0, 10005.0, 10016.0, 10193.0, 10244.0, 10379.0, 10591.0, 10907.0, 10952.0, 11258.0, 11267.0, 11315.0, 22818.0, 22927.0, 25824.0, 25906.0, 26140.0, 27018.0, 27095.0, 27243.0, 27335.0, 29086.0, 29098.0, 29099.0, 29101.0, 29907.0, 51013.0, 51024.0, 51147.0, 51256.0, 51451.0, 51504.0, 51728.0, 54935.0, 54939.0, 55191.0, 55352.0, 55845.0, 55967.0, 64333.0, 79004.0, 79035.0, 79077.0, 79135.0, 80162.0, 80179.0, 84299.0, 84688.0, 115024.0, 140465.0, 150684.0, 284716.0, 378108.0, 388962.0, 100131187.0, 107080638.0 
GO:0005758 CC 2.12e-07   9/299    84/29107 D06 mitochondrial intermembrane space        402.0, 2647.0, 4702.0, 10063.0, 10456.0, 11315.0, 26519.0, 51142.0, 100287932.0 
GO:0000502 CC 1.16e-06   7/299    53/29107 D05 proteasome complex                       5688.0, 5691.0, 5692.0, 5693.0, 5694.0, 5702.0, 5710.0 
GO:0005839 CC 1.51e-06   5/299    20/29107 D02 proteasome core complex                  5688.0, 5691.0, 5692.0, 5693.0, 5694.0 
GO:0000276 CC 2.18e-06   4/299    10/29107 D05 mitochondrial proton-transporting ATP synthase complex, coupling factor F(o) 516.0, 517.0, 518.0, 521.0 
GO:0005744 CC 2.18e-06   4/299    10/29107 D04 TIM23 mitochondrial import inner membrane translocase complex 10245.0, 26519.0, 140823.0, 100287932.0 
GO:0019774 CC 3.40e-06   4/299    11/29107 D02 proteasome core complex, beta-subunit complex 5691.0, 5692.0, 5693.0, 5694.0 
GO:0005761 CC 4.01e-06   5/299    24/29107 D07 mitochondrial ribosome                   55052.0, 65003.0, 65005.0, 78988.0, 84545.0 
GO:0005634 CC 4.12e-06  88/299  5386/29107 D05 nucleus                                  191.0, 402.0, 403.0, 708.0, 1020.0, 1032.0, 1984.0, 2091.0, 2172.0, 2272.0, 2597.0, 3858.0, 4738.0, 4809.0, 4830.0, 4946.0, 5037.0, 5438.0, 5478.0, 5688.0, 5691.0, 5692.0, 5693.0, 5694.0, 5702.0, 5710.0, 5982.0, 6166.0, 6192.0, 6612.0, 6633.0, 7114.0, 7167.0, 7919.0, 8106.0, 8270.0, 8294.0, 8360.0, 8367.0, 8409.0, 8738.0, 8896.0, 9141.0, 9270.0, 10016.0, 10209.0, 10302.0, 10379.0, 10467.0, 10589.0, 10591.0, 10907.0, 11267.0, 11315.0, 22927.0, 25824.0, 25911.0, 26013.0, 27018.0, 27335.0, 29086.0, 29098.0, 51142.0, 51147.0, 51218.0, 51530.0, 54939.0, 54952.0, 55272.0, 55352.0, 56339.0, 56655.0, 59286.0, 79005.0, 79035.0, 79077.0, 79991.0, 80755.0, 81669.0, 81892.0, 83443.0, 84316.0, 84688.0, 90121.0, 118472.0, 150684.0, 246744.0, 375757.0 
GO:0045263 CC 1.06e-05   3/299     5/29107 D04 proton-transporting ATP synthase complex, coupling factor F(o) 516.0, 517.0, 518.0 
GO:0005753 CC 2.34e-05   4/299    17/29107 D05 mitochondrial proton-transporting ATP synthase complex 516.0, 521.0, 9556.0, 10476.0 
GO:0005759 CC 4.55e-05  14/299   381/29107 D05 mitochondrial matrix                     50.0, 402.0, 708.0, 2109.0, 2647.0, 3396.0, 4706.0, 4722.0, 5303.0, 11315.0, 25824.0, 51218.0, 57128.0, 85007.0 
GO:0005737 CC 5.07e-05  76/299  4724/29107 D02 cytoplasm                                402.0, 403.0, 708.0, 1020.0, 1032.0, 1652.0, 1984.0, 2029.0, 2172.0, 2272.0, 2281.0, 2597.0, 2946.0, 3858.0, 4201.0, 4738.0, 4830.0, 4946.0, 5201.0, 5223.0, 5478.0, 5502.0, 6612.0, 7114.0, 7919.0, 8106.0, 8270.0, 8409.0, 8738.0, 9141.0, 9168.0, 9270.0, 10016.0, 10063.0, 10209.0, 10379.0, 10465.0, 11267.0, 11315.0, 22927.0, 25824.0, 27018.0, 29086.0, 29098.0, 51013.0, 51016.0, 51154.0, 51255.0, 51380.0, 54935.0, 54939.0, 54952.0, 54985.0, 55191.0, 56339.0, 59286.0, 64333.0, 80179.0, 80755.0, 81873.0, 84316.0, 84518.0, 84908.0, 112752.0, 115024.0, 118812.0, 150684.0, 164395.0, 246744.0, 284716.0, 374969.0, 378108.0, 553115.0, 100037417.0, 100129128.0, 100131187.0 
GO:0070062 CC 8.32e-05  42/299  2169/29107 D06 extracellular exosome                    191.0, 403.0, 1652.0, 2091.0, 2597.0, 2946.0, 3858.0, 4738.0, 4830.0, 5037.0, 5223.0, 5478.0, 5688.0, 5691.0, 5692.0, 5693.0, 5694.0, 6181.0, 6633.0, 6748.0, 7167.0, 7170.0, 8294.0, 8360.0, 8367.0, 8668.0, 9141.0, 9296.0, 10016.0, 10591.0, 11267.0, 11315.0, 25824.0, 27243.0, 51121.0, 51506.0, 55845.0, 81873.0, 140465.0, 144132.0, 553115.0, 100037417.0 
GO:0001651 CC 1.05e-04   2/299     2/29107 D02 dense fibrillar component                2091.0, 4809.0 
GO:0031966 CC 1.54e-04   7/299   111/29107 D04 mitochondrial membrane                   4694.0, 4695.0, 4706.0, 4722.0, 6048.0, 6390.0, 84987.0 
GO:0005750 CC 2.84e-04   3/299    13/29107 D05 mitochondrial respiratory chain complex III 7388.0, 27089.0, 29796.0 
GO:0016282 CC 6.56e-04   3/299    17/29107 D04 eukaryotic 43S preinitiation complex     8668.0, 10209.0, 27335.0 
GO:0046540 CC 6.76e-04   4/299    39/29107 D06 U4/U6 x U5 tri-snRNP complex             4809.0, 6633.0, 10465.0, 10907.0 
GO:0032040 CC 6.76e-04   4/299    39/29107 D04 small-subunit processome                 2091.0, 4809.0, 55272.0, 84916.0 
GO:0005886 CC 1.23e-05  21/299  4502/29107 D03 plasma membrane                          177.0, 708.0, 1020.0, 1175.0, 2272.0, 2597.0, 6166.0, 6390.0, 9270.0, 11267.0, 11315.0, 23539.0, 26013.0, 28956.0, 29098.0, 29907.0, 54939.0, 55352.0, 64130.0, 83858.0, 84299.0 
GO:0005887 CC 5.71e-04   3/299  1413/29107 D04 integral component of plasma membrane    177.0, 23539.0, 441168.0 
GO:0005515 MF 1.52e-27 220/299 12418/29107 D02 protein binding                          177.0, 191.0, 402.0, 403.0, 516.0, 517.0, 521.0, 708.0, 885.0, 1020.0, 1032.0, 1175.0, 1329.0, 1347.0, 1984.0, 2029.0, 2091.0, 2109.0, 2272.0, 2281.0, 2597.0, 2647.0, 2946.0, 3858.0, 4201.0, 4259.0, 4696.0, 4702.0, 4706.0, 4715.0, 4716.0, 4722.0, 4738.0, 4809.0, 4830.0, 4946.0, 5037.0, 5201.0, 5223.0, 5303.0, 5438.0, 5478.0, 5502.0, 5688.0, 5691.0, 5692.0, 5693.0, 5694.0, 5702.0, 5710.0, 5982.0, 6048.0, 6166.0, 6181.0, 6192.0, 6390.0, 6612.0, 6631.0, 6633.0, 6746.0, 6827.0, 7114.0, 7167.0, 7170.0, 7388.0, 7389.0, 7919.0, 8106.0, 8270.0, 8294.0, 8360.0, 8367.0, 8409.0, 8508.0, 8668.0, 8738.0, 8896.0, 9141.0, 9168.0, 9270.0, 9296.0, 9377.0, 10005.0, 10016.0, 10063.0, 10193.0, 10209.0, 10244.0, 10245.0, 10302.0, 10379.0, 10456.0, 10465.0, 10467.0, 10476.0, 10589.0, 10591.0, 10907.0, 10952.0, 11258.0, 11267.0, 11315.0, 22927.0, 23559.0, 25824.0, 25906.0, 25911.0, 26013.0, 26519.0, 27018.0, 27095.0, 27243.0, 27335.0, 28956.0, 29086.0, 29099.0, 29100.0, 29101.0, 29907.0, 29916.0, 29937.0, 51013.0, 51016.0, 51024.0, 51121.0, 51142.0, 51147.0, 51154.0, 51218.0, 51255.0, 51256.0, 51264.0, 51398.0, 51451.0, 51504.0, 51506.0, 51530.0, 51614.0, 51728.0, 54539.0, 54935.0, 54939.0, 54952.0, 55052.0, 55191.0, 55272.0, 55352.0, 55651.0, 55845.0, 55967.0, 56339.0, 56655.0, 56993.0, 57128.0, 59286.0, 63875.0, 64130.0, 64333.0, 64978.0, 64979.0, 65003.0, 65005.0, 78988.0, 79004.0, 79005.0, 79035.0, 79077.0, 79135.0, 79863.0, 79991.0, 81669.0, 81873.0, 81892.0, 83443.0, 83985.0, 84262.0, 84299.0, 84311.0, 84316.0, 84518.0, 84545.0, 84688.0, 84908.0, 84916.0, 84987.0, 85007.0, 90121.0, 91368.0, 93974.0, 112752.0, 115024.0, 116541.0, 116832.0, 118472.0, 118812.0, 122509.0, 125988.0, 126823.0, 140465.0, 140823.0, 149951.0, 150684.0, 152217.0, 205251.0, 219738.0, 246744.0, 284716.0, 339231.0, 339448.0, 374659.0, 374969.0, 375757.0, 387923.0, 388962.0, 389541.0, 441168.0, 553115.0, 729991.0, 100287932.0, 107080638.0 
GO:0003735 MF 3.88e-17  21/299   164/29107 D02 structural constituent of ribosome       6166.0, 6181.0, 6192.0, 51081.0, 51121.0, 51264.0, 54460.0, 55052.0, 63875.0, 64432.0, 64960.0, 64979.0, 65003.0, 65005.0, 78988.0, 79590.0, 84545.0, 116541.0, 116832.0, 122704.0, 219927.0 
GO:0003723 MF 2.36e-12  46/299  1389/29107 D04 RNA binding                              1984.0, 2091.0, 4809.0, 4830.0, 5037.0, 5303.0, 5478.0, 5710.0, 6192.0, 6631.0, 6633.0, 7114.0, 7919.0, 8106.0, 8294.0, 8360.0, 8367.0, 8668.0, 10209.0, 10952.0, 22927.0, 51013.0, 51081.0, 51121.0, 51154.0, 51264.0, 54460.0, 54952.0, 55052.0, 55272.0, 55651.0, 64960.0, 65003.0, 65005.0, 79590.0, 81892.0, 83443.0, 84284.0, 84311.0, 84545.0, 84916.0, 116541.0, 219927.0, 260294.0, 553115.0, 100129128.0 
GO:0008137 MF 1.24e-11  10/299    42/29107 D07 NADH dehydrogenase (ubiquinone) activity 4694.0, 4695.0, 4696.0, 4702.0, 4708.0, 4715.0, 4716.0, 4722.0, 4726.0, 55967.0 
GO:0004298 MF 1.01e-05   4/299    14/29107 D05 threonine-type endopeptidase activity    5691.0, 5692.0, 5693.0, 5694.0 
GO:0015078 MF 2.98e-05   4/299    18/29107 D06 proton transmembrane transporter activity 516.0, 517.0, 518.0, 9296.0 
GO:0009055 MF 4.64e-05   6/299    63/29107 D03 electron transfer activity               1347.0, 2109.0, 4722.0, 4726.0, 6390.0, 9377.0 
```
