## Supplementary material for "Transcriptional and genetic sex differences for schizophrenia across the dorsolateral prefrontal cortex, hippocampus, and caudate nucleus": Data S4: GO_analysis_module_lightgreen.txt

```
GO:0005829 CC 1.81e-14 102/269  5293/29107 D02 cytosol                                  382.0, 829.0, 867.0, 904.0, 1184.0, 1266.0, 1398.0, 1429.0, 1728.0, 2005.0, 2935.0, 2992.0, 3842.0, 4089.0, 4507.0, 4734.0, 4780.0, 5062.0, 5238.0, 5290.0, 5471.0, 5538.0, 5602.0, 5610.0, 5611.0, 5783.0, 5908.0, 5925.0, 6611.0, 6767.0, 6787.0, 6868.0, 7323.0, 7328.0, 7358.0, 8204.0, 8727.0, 8915.0, 9188.0, 9337.0, 9712.0, 10006.0, 10146.0, 10241.0, 10455.0, 10526.0, 10606.0, 10672.0, 10725.0, 10802.0, 10890.0, 11260.0, 22849.0, 22900.0, 23012.0, 23022.0, 23118.0, 23167.0, 25897.0, 25937.0, 26065.0, 27230.0, 27257.0, 51053.0, 51099.0, 51100.0, 51135.0, 51582.0, 51776.0, 55233.0, 55276.0, 55573.0, 55856.0, 55905.0, 56929.0, 57107.0, 57532.0, 57606.0, 57713.0, 64083.0, 79892.0, 80218.0, 80896.0, 81493.0, 81617.0, 84640.0, 89122.0, 91694.0, 113251.0, 121512.0, 122769.0, 140838.0, 154214.0, 154743.0, 161742.0, 196527.0, 200845.0, 204851.0, 246175.0, 254225.0, 285381.0, 285636.0 
GO:0016020 CC 2.06e-08  47/269  2121/29107 D02 membrane                                 382.0, 813.0, 821.0, 865.0, 1184.0, 1398.0, 2181.0, 2773.0, 2992.0, 3572.0, 3688.0, 3998.0, 5033.0, 5290.0, 5538.0, 5610.0, 5611.0, 5908.0, 6868.0, 7098.0, 8611.0, 9188.0, 9653.0, 9761.0, 10241.0, 10269.0, 10455.0, 10606.0, 10672.0, 22800.0, 23012.0, 23333.0, 50640.0, 51009.0, 51100.0, 51696.0, 54918.0, 56994.0, 57532.0, 60481.0, 64853.0, 80267.0, 84888.0, 84945.0, 113251.0, 163590.0, 196527.0 
GO:0005783 CC 3.74e-08  30/269  1036/29107 D05 endoplasmic reticulum                    444.0, 813.0, 821.0, 2181.0, 3998.0, 4189.0, 4257.0, 5033.0, 5283.0, 5352.0, 5611.0, 6745.0, 9761.0, 10006.0, 10203.0, 10972.0, 11014.0, 22800.0, 27230.0, 50999.0, 51009.0, 51495.0, 54499.0, 55851.0, 57205.0, 60481.0, 79666.0, 80315.0, 84919.0, 163590.0 
GO:0005789 CC 1.27e-07  28/269   974/29107 D04 endoplasmic reticulum membrane           444.0, 813.0, 821.0, 2181.0, 2773.0, 3998.0, 4189.0, 4257.0, 5283.0, 5352.0, 6745.0, 7098.0, 9761.0, 10802.0, 10890.0, 10972.0, 11014.0, 27230.0, 50640.0, 50999.0, 51009.0, 51075.0, 55851.0, 56994.0, 57205.0, 60481.0, 81542.0, 163590.0 
GO:0005634 CC 4.93e-07  84/269  5386/29107 D05 nucleus                                  904.0, 1390.0, 1398.0, 2005.0, 3842.0, 4089.0, 4238.0, 4257.0, 4780.0, 5062.0, 5074.0, 5538.0, 5602.0, 5610.0, 5783.0, 5925.0, 6095.0, 6667.0, 7323.0, 7328.0, 7358.0, 7576.0, 7675.0, 8204.0, 8405.0, 8915.0, 9263.0, 9337.0, 10006.0, 10146.0, 10179.0, 10241.0, 10473.0, 10672.0, 10725.0, 11244.0, 22807.0, 22849.0, 22900.0, 23022.0, 23099.0, 25937.0, 27257.0, 51053.0, 51135.0, 51186.0, 51320.0, 51351.0, 51582.0, 51696.0, 51776.0, 54954.0, 55233.0, 55856.0, 55905.0, 57532.0, 57713.0, 57786.0, 65986.0, 79647.0, 79892.0, 80218.0, 80311.0, 80315.0, 84640.0, 85460.0, 85463.0, 90321.0, 90338.0, 143686.0, 151987.0, 163051.0, 163059.0, 204851.0, 246175.0, 253430.0, 254225.0, 284391.0, 285349.0, 285381.0, 346157.0, 388536.0, 728116.0, 109504726.0 
GO:0070062 CC 8.99e-07  44/269  2169/29107 D06 extracellular exosome                    382.0, 821.0, 829.0, 1398.0, 1429.0, 2773.0, 3572.0, 3688.0, 3696.0, 3842.0, 3998.0, 4082.0, 4189.0, 4507.0, 4734.0, 5352.0, 5538.0, 5547.0, 5611.0, 5783.0, 5908.0, 6611.0, 6767.0, 7105.0, 7323.0, 7358.0, 8611.0, 8754.0, 8773.0, 10006.0, 10099.0, 10269.0, 10606.0, 10672.0, 10890.0, 22800.0, 23593.0, 55233.0, 55276.0, 80218.0, 84888.0, 196527.0, 252983.0, 375035.0 
GO:0005737 CC 1.16e-06  75/269  4724/29107 D02 cytoplasm                                382.0, 1390.0, 1398.0, 1728.0, 1837.0, 2773.0, 3033.0, 3688.0, 3842.0, 4082.0, 4089.0, 4189.0, 4238.0, 4734.0, 4780.0, 5062.0, 5074.0, 5290.0, 5602.0, 5610.0, 5611.0, 5783.0, 6667.0, 6767.0, 6787.0, 6868.0, 7098.0, 8405.0, 8773.0, 8915.0, 10146.0, 10203.0, 10241.0, 10606.0, 10672.0, 11260.0, 22849.0, 22900.0, 23012.0, 23593.0, 25853.0, 25897.0, 25937.0, 26065.0, 26610.0, 27257.0, 51053.0, 51100.0, 51135.0, 51320.0, 51582.0, 51696.0, 51776.0, 54499.0, 55233.0, 55573.0, 57179.0, 57532.0, 64412.0, 64853.0, 80218.0, 80315.0, 89122.0, 121512.0, 133619.0, 143686.0, 151987.0, 154214.0, 204851.0, 219285.0, 221079.0, 246175.0, 253430.0, 285381.0, 340719.0 
GO:1990124 CC 2.24e-06   4/269    11/29107 D03 messenger ribonucleoprotein complex      22849.0, 26065.0, 27257.0, 80315.0 
GO:0005925 CC 9.31e-06  15/269   418/29107 D05 focal adhesion                           382.0, 867.0, 1266.0, 3688.0, 3696.0, 4082.0, 6868.0, 8754.0, 8773.0, 10146.0, 10672.0, 10890.0, 22800.0, 23022.0, 51495.0 
GO:0005654 CC 1.55e-05  61/269  3805/29107 D02 nucleoplasm                              865.0, 904.0, 1837.0, 2005.0, 2104.0, 3033.0, 4089.0, 4507.0, 4780.0, 5602.0, 5783.0, 5925.0, 6095.0, 6667.0, 7323.0, 7358.0, 7707.0, 8204.0, 8405.0, 8773.0, 8819.0, 9188.0, 9692.0, 10179.0, 10526.0, 10725.0, 11244.0, 11260.0, 22849.0, 22900.0, 23118.0, 25937.0, 26108.0, 26610.0, 51053.0, 51099.0, 54629.0, 55233.0, 56929.0, 57205.0, 57532.0, 57713.0, 57786.0, 64393.0, 64412.0, 65986.0, 79647.0, 79892.0, 80854.0, 84991.0, 112495.0, 135293.0, 151987.0, 161742.0, 204851.0, 253430.0, 254225.0, 285220.0, 285381.0, 285636.0, 403341.0 
GO:0045121 CC 8.65e-05  10/269   240/29107 D04 membrane raft                            867.0, 1398.0, 2773.0, 3572.0, 3688.0, 5538.0, 6868.0, 8611.0, 8915.0, 55824.0 
GO:0030014 CC 2.63e-04   3/269    14/29107 D03 CCR4-NOT complex                         9337.0, 22849.0, 246175.0 
GO:0005515 MF 2.49e-24 197/269 12418/29107 D02 protein binding                          382.0, 444.0, 657.0, 813.0, 821.0, 829.0, 865.0, 867.0, 904.0, 1184.0, 1390.0, 1398.0, 1728.0, 1837.0, 2005.0, 2104.0, 2181.0, 2773.0, 2935.0, 2992.0, 3572.0, 3688.0, 3842.0, 3998.0, 4089.0, 4189.0, 4238.0, 4257.0, 4299.0, 4507.0, 4734.0, 4780.0, 5033.0, 5062.0, 5074.0, 5166.0, 5283.0, 5290.0, 5538.0, 5547.0, 5602.0, 5610.0, 5783.0, 5908.0, 5925.0, 6095.0, 6374.0, 6667.0, 6745.0, 6767.0, 6868.0, 7098.0, 7105.0, 7323.0, 7328.0, 7675.0, 7707.0, 8204.0, 8405.0, 8611.0, 8727.0, 8754.0, 8773.0, 8819.0, 8915.0, 9188.0, 9337.0, 9761.0, 10006.0, 10146.0, 10179.0, 10203.0, 10241.0, 10269.0, 10455.0, 10473.0, 10526.0, 10606.0, 10672.0, 10725.0, 10802.0, 10890.0, 10972.0, 11244.0, 11260.0, 22800.0, 22807.0, 22849.0, 22900.0, 23012.0, 23022.0, 23099.0, 23118.0, 23483.0, 23593.0, 25853.0, 25897.0, 25937.0, 26065.0, 26108.0, 26610.0, 27230.0, 27257.0, 50999.0, 51009.0, 51030.0, 51053.0, 51075.0, 51099.0, 51100.0, 51135.0, 51280.0, 51320.0, 51375.0, 51495.0, 51582.0, 51776.0, 54499.0, 54918.0, 55033.0, 55233.0, 55276.0, 55824.0, 55851.0, 55856.0, 55905.0, 56681.0, 56929.0, 56994.0, 57107.0, 57179.0, 57205.0, 57532.0, 57606.0, 57713.0, 57786.0, 60481.0, 64065.0, 64083.0, 64224.0, 64393.0, 64756.0, 64853.0, 65986.0, 79161.0, 79647.0, 79666.0, 79892.0, 80183.0, 80218.0, 80311.0, 80315.0, 80854.0, 80896.0, 81493.0, 81542.0, 81617.0, 84640.0, 84888.0, 84919.0, 84991.0, 85463.0, 90321.0, 91694.0, 94081.0, 112495.0, 113251.0, 122769.0, 122961.0, 133619.0, 135293.0, 139231.0, 143686.0, 151987.0, 152926.0, 158219.0, 161742.0, 163059.0, 163590.0, 196527.0, 200845.0, 204851.0, 219285.0, 219670.0, 221079.0, 246175.0, 252983.0, 253430.0, 253512.0, 254225.0, 284391.0, 285349.0, 285381.0, 340719.0, 375035.0, 403341.0, 728116.0 
GO:0046872 MF 6.97e-10  53/269  2297/29107 D04 metal ion binding                        657.0, 2773.0, 3688.0, 3998.0, 4089.0, 5471.0, 6667.0, 6868.0, 7576.0, 7675.0, 7707.0, 8754.0, 8819.0, 9337.0, 9692.0, 10241.0, 10269.0, 10672.0, 11244.0, 22807.0, 23099.0, 25897.0, 26108.0, 51320.0, 55233.0, 55856.0, 55905.0, 56994.0, 64412.0, 65986.0, 79666.0, 80315.0, 85460.0, 85463.0, 90321.0, 90338.0, 91694.0, 121512.0, 152926.0, 154214.0, 163051.0, 163059.0, 196527.0, 246175.0, 253430.0, 254225.0, 284391.0, 285349.0, 285381.0, 346157.0, 388536.0, 403341.0, 728116.0 
GO:0000977 MF 1.39e-05  13/269   330/29107 D08 RNA polymerase II transcription regulatory region sequence-specific DNA binding 1390.0, 5925.0, 6095.0, 6667.0, 23099.0, 57786.0, 65986.0, 85460.0, 163051.0, 163059.0, 284391.0, 346157.0, 728116.0 
```
