## Supplementary material for "Transcriptional and genetic sex differences for schizophrenia across the dorsolateral prefrontal cortex, hippocampus, and caudate nucleus": Data S4: GO_analysis_module_lightyellow.txt

```
GO:2000179 BP 1.00e-06   5/275    20/29107 D06 positive regulation of neural precursor cell proliferation 1522.0, 2316.0, 2771.0, 4192.0, 9289.0 
GO:0001525 BP 1.52e-06  12/275   222/29107 D03 angiogenesis                             182.0, 1464.0, 2316.0, 4627.0, 7410.0, 8828.0, 9289.0, 25865.0, 27286.0, 54922.0, 56005.0, 57007.0 
GO:0008104 BP 7.14e-06   7/275    75/29107 D03 protein localization                     975.0, 7157.0, 8878.0, 9001.0, 11021.0, 23218.0, 55909.0 
GO:0046777 BP 7.36e-06  10/275   176/29107 D08 protein autophosphorylation              2064.0, 2242.0, 2260.0, 2869.0, 2872.0, 3654.0, 6714.0, 9261.0, 10783.0, 25865.0 
GO:0045785 BP 7.55e-06   6/275    50/29107 D05 positive regulation of cell adhesion     2064.0, 4192.0, 5034.0, 7030.0, 9289.0, 25865.0 
GO:0035556 BP 7.63e-06  15/275   402/29107 D05 intracellular signal transduction        147.0, 1464.0, 2064.0, 2872.0, 3654.0, 5596.0, 6714.0, 8878.0, 9231.0, 9261.0, 9842.0, 10603.0, 22983.0, 23139.0, 25865.0 
GO:0006468 BP 9.14e-06  16/275   460/29107 D07 protein phosphorylation                  2064.0, 2260.0, 2869.0, 2872.0, 3654.0, 4882.0, 5596.0, 8878.0, 9261.0, 10783.0, 22983.0, 23139.0, 25865.0, 56975.0, 83931.0, 140901.0 
GO:0050862 BP 1.30e-05   4/275    16/29107 D08 positive regulation of T cell receptor signaling pathway 975.0, 5819.0, 5970.0, 25865.0 
GO:0016020 CC 4.26e-14  59/275  2121/29107 D02 membrane                                 182.0, 684.0, 896.0, 975.0, 977.0, 1191.0, 1265.0, 1291.0, 1743.0, 2316.0, 2319.0, 2512.0, 2590.0, 2736.0, 2771.0, 2997.0, 3107.0, 3241.0, 3268.0, 3430.0, 3707.0, 4245.0, 4627.0, 5045.0, 5331.0, 5725.0, 6520.0, 7284.0, 8828.0, 9219.0, 9961.0, 10970.0, 11000.0, 11270.0, 23218.0, 23645.0, 26020.0, 26229.0, 27173.0, 29927.0, 53947.0, 54020.0, 55361.0, 55379.0, 57222.0, 57476.0, 79143.0, 79567.0, 79888.0, 83862.0, 84876.0, 85441.0, 138429.0, 147015.0, 196383.0, 200081.0, 200312.0, 254102.0, 343702.0 
GO:0070062 CC 4.24e-10  52/275  2169/29107 D06 extracellular exosome                    684.0, 975.0, 1191.0, 1200.0, 1291.0, 1464.0, 1522.0, 1947.0, 2316.0, 2319.0, 2512.0, 2771.0, 2784.0, 3107.0, 3911.0, 4245.0, 4627.0, 4811.0, 5034.0, 5045.0, 5092.0, 5226.0, 5333.0, 5351.0, 5361.0, 5725.0, 5819.0, 6239.0, 6472.0, 6520.0, 6714.0, 7086.0, 7284.0, 8878.0, 9261.0, 9289.0, 9545.0, 9961.0, 10970.0, 11021.0, 23564.0, 26229.0, 27348.0, 30846.0, 54587.0, 56975.0, 64787.0, 64855.0, 79567.0, 114990.0, 148113.0, 284207.0 
GO:0005829 CC 5.86e-09  90/275  5293/29107 D02 cytosol                                  684.0, 899.0, 977.0, 1191.0, 1743.0, 2064.0, 2242.0, 2260.0, 2316.0, 2512.0, 2736.0, 2771.0, 2784.0, 2869.0, 2997.0, 3297.0, 3430.0, 3654.0, 3707.0, 4337.0, 4627.0, 4794.0, 5034.0, 5092.0, 5226.0, 5331.0, 5361.0, 5371.0, 5437.0, 5596.0, 5900.0, 5970.0, 6472.0, 6714.0, 6778.0, 7030.0, 7041.0, 7086.0, 7126.0, 7157.0, 7410.0, 7791.0, 8178.0, 8440.0, 8497.0, 8878.0, 9001.0, 9094.0, 9261.0, 9435.0, 9647.0, 9903.0, 9961.0, 10123.0, 10318.0, 10460.0, 10603.0, 10766.0, 10783.0, 10970.0, 11021.0, 23102.0, 23218.0, 23564.0, 23623.0, 23645.0, 25865.0, 30846.0, 51564.0, 54434.0, 55361.0, 55616.0, 56905.0, 57732.0, 64787.0, 64855.0, 79155.0, 79791.0, 83667.0, 83786.0, 83931.0, 84876.0, 85456.0, 91107.0, 138429.0, 144699.0, 150368.0, 196383.0, 200081.0, 203245.0 
GO:0005886 CC 1.96e-08  79/275  4502/29107 D03 plasma membrane                          147.0, 182.0, 684.0, 774.0, 975.0, 977.0, 1464.0, 1522.0, 1947.0, 2064.0, 2260.0, 2316.0, 2319.0, 2768.0, 2771.0, 2869.0, 3107.0, 3654.0, 4627.0, 4811.0, 4882.0, 5029.0, 5045.0, 5333.0, 5361.0, 5734.0, 5819.0, 6520.0, 6714.0, 6764.0, 7036.0, 7041.0, 7410.0, 7791.0, 8828.0, 9231.0, 9466.0, 9545.0, 9718.0, 10123.0, 10312.0, 10555.0, 10603.0, 10723.0, 10970.0, 11021.0, 22983.0, 23139.0, 23218.0, 25865.0, 26020.0, 27112.0, 27173.0, 27239.0, 27289.0, 30846.0, 53834.0, 54434.0, 55243.0, 55361.0, 55974.0, 57007.0, 57085.0, 57476.0, 64781.0, 64787.0, 64855.0, 79888.0, 79930.0, 81543.0, 83786.0, 83862.0, 84876.0, 85456.0, 114990.0, 124935.0, 203245.0, 343702.0, 100128927.0 
GO:0005737 CC 3.68e-08  81/275  4724/29107 D02 cytoplasm                                147.0, 684.0, 896.0, 899.0, 1191.0, 1947.0, 2242.0, 2316.0, 2512.0, 2768.0, 2771.0, 2784.0, 2869.0, 2872.0, 2997.0, 3068.0, 3297.0, 3430.0, 3654.0, 3707.0, 4192.0, 4627.0, 4794.0, 5333.0, 5371.0, 5596.0, 5970.0, 6047.0, 6239.0, 6472.0, 6525.0, 6714.0, 7030.0, 7126.0, 7157.0, 7791.0, 8440.0, 8878.0, 9191.0, 9231.0, 9258.0, 9261.0, 9592.0, 9961.0, 10123.0, 10460.0, 10603.0, 10766.0, 10783.0, 10801.0, 22983.0, 23139.0, 23170.0, 23384.0, 23645.0, 25865.0, 26472.0, 27286.0, 29925.0, 30846.0, 51564.0, 54434.0, 55316.0, 55909.0, 64781.0, 64855.0, 79567.0, 79616.0, 79930.0, 83667.0, 85441.0, 85456.0, 126308.0, 140901.0, 144699.0, 147912.0, 163688.0, 196383.0, 200081.0, 752014.0, 100128927.0 
GO:0005794 CC 2.69e-07  28/275   988/29107 D05 Golgi apparatus                          684.0, 1191.0, 1200.0, 2242.0, 2590.0, 3107.0, 4245.0, 5738.0, 8459.0, 9435.0, 23623.0, 23645.0, 25865.0, 26056.0, 26229.0, 53834.0, 55625.0, 55974.0, 56005.0, 56975.0, 57085.0, 57452.0, 79567.0, 79888.0, 79939.0, 84243.0, 283358.0, 374378.0 
GO:0016021 CC 1.03e-05  59/275  3525/29107 D03 integral component of membrane           684.0, 975.0, 2064.0, 2260.0, 4245.0, 5734.0, 5738.0, 5819.0, 6520.0, 8459.0, 8828.0, 9289.0, 9435.0, 9718.0, 10555.0, 10970.0, 11000.0, 11270.0, 26020.0, 26229.0, 27090.0, 27112.0, 27173.0, 27239.0, 29015.0, 51246.0, 53834.0, 54587.0, 54838.0, 54863.0, 55194.0, 55379.0, 55625.0, 55974.0, 57007.0, 57085.0, 57452.0, 57476.0, 64781.0, 79143.0, 79415.0, 79888.0, 79939.0, 81543.0, 81894.0, 83862.0, 84187.0, 84243.0, 93109.0, 114789.0, 114990.0, 124935.0, 192111.0, 200312.0, 221491.0, 283358.0, 343702.0, 374378.0, 388531.0 
GO:0005925 CC 1.21e-05  15/275   418/29107 D05 focal adhesion                           975.0, 977.0, 1265.0, 1464.0, 2242.0, 2316.0, 2319.0, 2768.0, 4627.0, 5034.0, 5819.0, 6714.0, 7041.0, 7791.0, 55616.0 
GO:0000139 CC 1.40e-05  18/275   587/29107 D05 Golgi membrane                           2590.0, 3107.0, 4245.0, 5045.0, 8459.0, 9435.0, 9718.0, 26056.0, 26229.0, 27090.0, 55625.0, 55974.0, 57085.0, 57452.0, 79888.0, 84243.0, 374378.0, 401647.0 
GO:0005783 CC 1.95e-05  25/275  1036/29107 D05 endoplasmic reticulum                    1522.0, 3107.0, 5034.0, 5045.0, 5351.0, 7157.0, 8440.0, 8459.0, 8878.0, 9001.0, 10555.0, 10970.0, 11000.0, 23218.0, 23645.0, 27348.0, 51246.0, 55379.0, 55625.0, 56005.0, 57222.0, 79143.0, 79415.0, 79888.0, 84243.0 
GO:0045121 CC 1.97e-05  11/275   240/29107 D04 membrane raft                            684.0, 1200.0, 1947.0, 2771.0, 5045.0, 6714.0, 6778.0, 9289.0, 55243.0, 55361.0, 84876.0 
GO:0015629 CC 1.27e-04  10/275   246/29107 D06 actin cytoskeleton                       2316.0, 4627.0, 6525.0, 7791.0, 9001.0, 10801.0, 23384.0, 27289.0, 55909.0, 85456.0 
GO:0044754 CC 1.30e-04   3/275    11/29107 D09 autolysosome                             2512.0, 8878.0, 9842.0 
GO:0005912 CC 1.76e-04   8/275   164/29107 D05 adherens junction                        182.0, 2319.0, 4627.0, 7791.0, 9231.0, 27289.0, 64855.0, 85456.0 
GO:0016605 CC 4.25e-04   6/275   102/29107 D03 PML body                                 2872.0, 3297.0, 5371.0, 6047.0, 7157.0, 8878.0 
GO:0005515 MF 4.63e-24 200/275 12418/29107 D02 protein binding                          147.0, 182.0, 684.0, 774.0, 896.0, 899.0, 975.0, 977.0, 1191.0, 1200.0, 1522.0, 1743.0, 1947.0, 2064.0, 2118.0, 2242.0, 2260.0, 2316.0, 2319.0, 2512.0, 2590.0, 2736.0, 2768.0, 2771.0, 2784.0, 2869.0, 2872.0, 2997.0, 3107.0, 3241.0, 3297.0, 3430.0, 3654.0, 3707.0, 4192.0, 4245.0, 4627.0, 4794.0, 4882.0, 5029.0, 5034.0, 5045.0, 5092.0, 5331.0, 5333.0, 5351.0, 5371.0, 5596.0, 5725.0, 5734.0, 5738.0, 5819.0, 5831.0, 5900.0, 5970.0, 6047.0, 6472.0, 6520.0, 6714.0, 6764.0, 6778.0, 6907.0, 7005.0, 7030.0, 7036.0, 7041.0, 7086.0, 7090.0, 7126.0, 7157.0, 7284.0, 7410.0, 7554.0, 7791.0, 8178.0, 8440.0, 8497.0, 8828.0, 8878.0, 9001.0, 9094.0, 9191.0, 9219.0, 9231.0, 9258.0, 9261.0, 9289.0, 9466.0, 9545.0, 9592.0, 9647.0, 9686.0, 9697.0, 9842.0, 9903.0, 9961.0, 10123.0, 10312.0, 10318.0, 10460.0, 10603.0, 10742.0, 10766.0, 10783.0, 10801.0, 11021.0, 11270.0, 22983.0, 23102.0, 23139.0, 23170.0, 23218.0, 23384.0, 23564.0, 23623.0, 23645.0, 25865.0, 26017.0, 26020.0, 26056.0, 26229.0, 27166.0, 27173.0, 27239.0, 27286.0, 27289.0, 27348.0, 29015.0, 29925.0, 29927.0, 29948.0, 30846.0, 51246.0, 51564.0, 54434.0, 54587.0, 54838.0, 54922.0, 55194.0, 55243.0, 55361.0, 55379.0, 55616.0, 55909.0, 55974.0, 56005.0, 56975.0, 57007.0, 57085.0, 57190.0, 57222.0, 57732.0, 63874.0, 64207.0, 64781.0, 64782.0, 64787.0, 64855.0, 79143.0, 79155.0, 79415.0, 79567.0, 79616.0, 79786.0, 79791.0, 79930.0, 79939.0, 80019.0, 81543.0, 83667.0, 83786.0, 83862.0, 83931.0, 84876.0, 85441.0, 85456.0, 114818.0, 114990.0, 116071.0, 122953.0, 124935.0, 126298.0, 129303.0, 131583.0, 140901.0, 144097.0, 144699.0, 147912.0, 150368.0, 163688.0, 192111.0, 196383.0, 200081.0, 203245.0, 254427.0, 256302.0, 388336.0, 401647.0, 752014.0, 100128927.0 
GO:0019901 MF 2.85e-06  17/275   470/29107 D05 protein kinase binding                   896.0, 1464.0, 2997.0, 3297.0, 3654.0, 5596.0, 5970.0, 7157.0, 8878.0, 9961.0, 10723.0, 10783.0, 23218.0, 23645.0, 27289.0, 51564.0, 79155.0 
GO:0005080 MF 1.32e-05   6/275    55/29107 D06 protein kinase C binding                 2316.0, 2869.0, 6714.0, 8878.0, 25865.0, 51564.0 
GO:0005525 MF 1.44e-05  14/275   373/29107 D08 GTP binding                              2768.0, 2771.0, 4337.0, 4882.0, 7284.0, 9258.0, 9545.0, 10123.0, 10801.0, 11021.0, 27289.0, 29925.0, 30846.0, 126298.0 
GO:0045296 MF 5.11e-05  12/275   315/29107 D04 cadherin binding                         1265.0, 2316.0, 4627.0, 5331.0, 6520.0, 6714.0, 10801.0, 55379.0, 64787.0, 64855.0, 85456.0, 114990.0 
```
