## Supplementary material for "Transcriptional and genetic sex differences for schizophrenia across the dorsolateral prefrontal cortex, hippocampus, and caudate nucleus": Data S4: GO_analysis_module_magenta.txt

```
GO:0000398 BP 6.79e-08  16/486   180/29107 D11 mRNA splicing, via spliceosome           2483.0, 3190.0, 4857.0, 6427.0, 6431.0, 6629.0, 6634.0, 9879.0, 10236.0, 10283.0, 10569.0, 27316.0, 27336.0, 51362.0, 94104.0, 220988.0 
GO:0061003 BP 6.68e-07   6/486    20/29107 D11 positive regulation of dendritic spine morphogenesis 4976.0, 5048.0, 5063.0, 10059.0, 10097.0, 170506.0 
GO:0015031 BP 7.64e-07  21/486   357/29107 D05 protein transport                        1069.0, 1130.0, 5877.0, 7251.0, 9183.0, 10015.0, 10550.0, 10651.0, 11127.0, 23317.0, 25977.0, 51534.0, 51652.0, 54497.0, 55153.0, 55212.0, 57132.0, 57182.0, 84932.0, 121260.0, 149371.0 
GO:0016241 BP 1.66e-06   8/486    50/29107 D07 regulation of macroautophagy             523.0, 528.0, 529.0, 534.0, 29979.0, 51382.0, 55737.0, 149371.0 
GO:0008380 BP 5.41e-06  13/486   168/29107 D08 RNA splicing                             4857.0, 5515.0, 6421.0, 6427.0, 6634.0, 6733.0, 8882.0, 9541.0, 10199.0, 10569.0, 10915.0, 11319.0, 58517.0 
GO:0007018 BP 7.60e-06   9/486    80/29107 D03 microtubule-based movement               1062.0, 3800.0, 3832.0, 11127.0, 22920.0, 51143.0, 55605.0, 83657.0, 200132.0 
GO:0051301 BP 8.12e-06  19/486   350/29107 D02 cell division                            699.0, 1062.0, 1069.0, 1213.0, 3832.0, 5901.0, 7013.0, 7251.0, 8317.0, 8872.0, 9183.0, 51143.0, 51434.0, 54069.0, 57132.0, 57542.0, 64682.0, 151242.0, 341019.0 
GO:0006614 BP 9.05e-06   4/486     9/29107 D10 SRP-dependent cotranslational protein targeting to membrane 6727.0, 6729.0, 6731.0, 11231.0 
GO:0070584 BP 2.07e-05   5/486    21/29107 D06 mitochondrion morphogenesis              4976.0, 6832.0, 8936.0, 10059.0, 11232.0 
GO:0042147 BP 3.27e-05   8/486    74/29107 D06 retrograde transport, endosome to Golgi  1213.0, 5870.0, 6643.0, 9581.0, 10228.0, 54497.0, 55737.0, 57589.0 
GO:0005829 CC 4.98e-29 193/486  5293/29107 D02 cytosol                                  39.0, 471.0, 523.0, 528.0, 529.0, 534.0, 642.0, 699.0, 868.0, 908.0, 1062.0, 1069.0, 1080.0, 1111.0, 1119.0, 1130.0, 1213.0, 1434.0, 1540.0, 1653.0, 2271.0, 3141.0, 3157.0, 3188.0, 3832.0, 4190.0, 4591.0, 4677.0, 4733.0, 4898.0, 4976.0, 5048.0, 5058.0, 5063.0, 5110.0, 5150.0, 5393.0, 5395.0, 5515.0, 5520.0, 5521.0, 5532.0, 5567.0, 5601.0, 5608.0, 5631.0, 5685.0, 5690.0, 5695.0, 5700.0, 5701.0, 5870.0, 5877.0, 5901.0, 5921.0, 5931.0, 6059.0, 6311.0, 6421.0, 6427.0, 6622.0, 6634.0, 6643.0, 6647.0, 6727.0, 6729.0, 6731.0, 6733.0, 7024.0, 7174.0, 7251.0, 7270.0, 7520.0, 7529.0, 7534.0, 7884.0, 8341.0, 8439.0, 8453.0, 8481.0, 8533.0, 8615.0, 8799.0, 8891.0, 8935.0, 8936.0, 9097.0, 9183.0, 9185.0, 9495.0, 9529.0, 9530.0, 9581.0, 9631.0, 9669.0, 9861.0, 9908.0, 9987.0, 10015.0, 10056.0, 10059.0, 10097.0, 10228.0, 10243.0, 10294.0, 10478.0, 10521.0, 10569.0, 10623.0, 10657.0, 10962.0, 11059.0, 11127.0, 11196.0, 11215.0, 11319.0, 22902.0, 22920.0, 23171.0, 23198.0, 23243.0, 23317.0, 23322.0, 23710.0, 25904.0, 25977.0, 26039.0, 26958.0, 27145.0, 29789.0, 29979.0, 51103.0, 51126.0, 51143.0, 51382.0, 51434.0, 51473.0, 51520.0, 51534.0, 51652.0, 51765.0, 54069.0, 54332.0, 54497.0, 54778.0, 54926.0, 55140.0, 55175.0, 55212.0, 55605.0, 55607.0, 55717.0, 55737.0, 55750.0, 55761.0, 55827.0, 56271.0, 56474.0, 57132.0, 57542.0, 57559.0, 57589.0, 57600.0, 57665.0, 60496.0, 60684.0, 64168.0, 64577.0, 64682.0, 79068.0, 79576.0, 80018.0, 80333.0, 83732.0, 83879.0, 84196.0, 84223.0, 84251.0, 84301.0, 89890.0, 91801.0, 94104.0, 130872.0, 140578.0, 144193.0, 149371.0, 165918.0, 169981.0, 170506.0, 170685.0, 201456.0, 221895.0, 257397.0 
GO:0005654 CC 7.81e-19 137/486  3805/29107 D02 nucleoplasm                              523.0, 699.0, 868.0, 1062.0, 1069.0, 1111.0, 1434.0, 1653.0, 3066.0, 3188.0, 3190.0, 4436.0, 4857.0, 4976.0, 5058.0, 5393.0, 5395.0, 5431.0, 5520.0, 5532.0, 5567.0, 5601.0, 5608.0, 5685.0, 5690.0, 5695.0, 5700.0, 5701.0, 5901.0, 5931.0, 6118.0, 6421.0, 6427.0, 6431.0, 6629.0, 6634.0, 6647.0, 6733.0, 7013.0, 7024.0, 7174.0, 7182.0, 7270.0, 7385.0, 7520.0, 7534.0, 7884.0, 8148.0, 8161.0, 8317.0, 8341.0, 8453.0, 8533.0, 8634.0, 8799.0, 8882.0, 8935.0, 9015.0, 9044.0, 9252.0, 9643.0, 9774.0, 9861.0, 9879.0, 9987.0, 10038.0, 10100.0, 10111.0, 10199.0, 10228.0, 10236.0, 10283.0, 10521.0, 10569.0, 10623.0, 10657.0, 10799.0, 10915.0, 10926.0, 10962.0, 11073.0, 11169.0, 11319.0, 23081.0, 23198.0, 23243.0, 23322.0, 25983.0, 26039.0, 27107.0, 27316.0, 27336.0, 27340.0, 29089.0, 29979.0, 51362.0, 51434.0, 51473.0, 51534.0, 51692.0, 54069.0, 54433.0, 54778.0, 54881.0, 55013.0, 55153.0, 55759.0, 55813.0, 55827.0, 56271.0, 57132.0, 57665.0, 64168.0, 64682.0, 65080.0, 79048.0, 79068.0, 79576.0, 80314.0, 83732.0, 83879.0, 84196.0, 84301.0, 84897.0, 91801.0, 92345.0, 93621.0, 134510.0, 138639.0, 143098.0, 165918.0, 169981.0, 170506.0, 220988.0, 221092.0, 221895.0, 253769.0 
GO:0005737 CC 2.08e-17 154/486  4724/29107 D02 cytoplasm                                39.0, 642.0, 908.0, 1080.0, 1111.0, 1119.0, 1434.0, 1607.0, 1653.0, 1827.0, 2182.0, 2257.0, 2271.0, 3066.0, 3141.0, 3157.0, 3190.0, 4254.0, 4591.0, 4677.0, 4733.0, 4857.0, 4976.0, 5058.0, 5063.0, 5110.0, 5128.0, 5393.0, 5532.0, 5601.0, 5631.0, 5634.0, 5701.0, 5901.0, 5921.0, 6059.0, 6311.0, 6427.0, 6622.0, 6643.0, 6647.0, 6727.0, 6729.0, 6733.0, 7013.0, 7174.0, 7251.0, 7529.0, 7534.0, 7884.0, 8148.0, 8317.0, 8439.0, 8533.0, 8539.0, 8872.0, 8882.0, 8891.0, 8935.0, 9185.0, 9217.0, 9252.0, 9373.0, 9529.0, 9530.0, 9541.0, 9669.0, 9774.0, 9867.0, 9908.0, 10056.0, 10059.0, 10097.0, 10243.0, 10569.0, 10651.0, 10657.0, 10950.0, 11059.0, 11073.0, 11169.0, 11196.0, 11215.0, 11232.0, 11319.0, 22902.0, 22911.0, 23080.0, 23322.0, 23335.0, 26260.0, 27340.0, 28969.0, 29789.0, 29953.0, 29979.0, 51015.0, 51126.0, 51434.0, 51473.0, 51520.0, 51765.0, 53340.0, 54765.0, 54778.0, 55140.0, 55607.0, 55717.0, 55750.0, 55761.0, 55779.0, 55827.0, 55859.0, 56271.0, 56474.0, 57095.0, 57180.0, 57325.0, 57600.0, 57639.0, 58517.0, 60491.0, 64168.0, 79068.0, 79809.0, 79896.0, 80007.0, 80018.0, 80333.0, 80705.0, 83657.0, 84223.0, 84251.0, 84306.0, 84707.0, 88455.0, 89890.0, 91801.0, 92345.0, 113802.0, 128153.0, 130507.0, 138639.0, 140578.0, 151242.0, 159989.0, 170506.0, 170685.0, 200132.0, 220988.0, 340542.0, 341019.0, 552889.0, 653464.0 
GO:0016020 CC 8.47e-13  82/486  2121/29107 D02 membrane                                 471.0, 699.0, 1062.0, 1080.0, 1130.0, 1213.0, 1434.0, 1653.0, 2182.0, 3188.0, 3190.0, 3832.0, 4436.0, 4733.0, 4976.0, 5431.0, 5515.0, 5690.0, 5700.0, 5701.0, 5870.0, 5877.0, 5901.0, 6059.0, 6307.0, 6311.0, 6622.0, 6643.0, 7417.0, 7419.0, 7520.0, 7529.0, 8161.0, 8481.0, 8539.0, 8615.0, 8799.0, 9183.0, 9529.0, 9530.0, 9631.0, 9868.0, 9879.0, 9950.0, 10015.0, 10056.0, 10059.0, 10097.0, 10111.0, 10294.0, 10478.0, 10521.0, 10550.0, 10569.0, 10657.0, 11231.0, 22902.0, 23317.0, 23592.0, 25904.0, 26354.0, 27316.0, 28969.0, 29789.0, 51143.0, 51382.0, 51571.0, 51765.0, 54331.0, 54332.0, 54497.0, 54940.0, 55212.0, 55717.0, 55750.0, 57559.0, 57589.0, 57665.0, 84306.0, 149371.0, 221092.0, 375612.0 
GO:0005739 CC 2.95e-09  53/486  1307/29107 D05 mitochondrion                            39.0, 1653.0, 2271.0, 3141.0, 4719.0, 4898.0, 4976.0, 5019.0, 5515.0, 5521.0, 5601.0, 6059.0, 6622.0, 6647.0, 6832.0, 7385.0, 7417.0, 7419.0, 7991.0, 8604.0, 8774.0, 8799.0, 8802.0, 9529.0, 9804.0, 9868.0, 10059.0, 10651.0, 11022.0, 11222.0, 11232.0, 23710.0, 25983.0, 51031.0, 51103.0, 51571.0, 54332.0, 54704.0, 54881.0, 55013.0, 55471.0, 55737.0, 55750.0, 60491.0, 64965.0, 65080.0, 79048.0, 80007.0, 83693.0, 84129.0, 84196.0, 84947.0, 170506.0 
GO:0005634 CC 4.04e-09 143/486  5386/29107 D05 nucleus                                  642.0, 1062.0, 1080.0, 1111.0, 1434.0, 1653.0, 1827.0, 2257.0, 2271.0, 3066.0, 3188.0, 3190.0, 3832.0, 4436.0, 4733.0, 4857.0, 5128.0, 5393.0, 5395.0, 5431.0, 5515.0, 5567.0, 5601.0, 5685.0, 5690.0, 5695.0, 5700.0, 5701.0, 5901.0, 5931.0, 6118.0, 6421.0, 6427.0, 6447.0, 6622.0, 6629.0, 6634.0, 6647.0, 6727.0, 6729.0, 6733.0, 6832.0, 7013.0, 7024.0, 7270.0, 7417.0, 7419.0, 7520.0, 7529.0, 7534.0, 7884.0, 8148.0, 8161.0, 8317.0, 8341.0, 8481.0, 8539.0, 8634.0, 8882.0, 9183.0, 9252.0, 9373.0, 9529.0, 9530.0, 9541.0, 9581.0, 9774.0, 9841.0, 9852.0, 9879.0, 9910.0, 10038.0, 10097.0, 10236.0, 10521.0, 10569.0, 10657.0, 10799.0, 10915.0, 10926.0, 10950.0, 11011.0, 11059.0, 11073.0, 11137.0, 11319.0, 22864.0, 23081.0, 23198.0, 23520.0, 25904.0, 26039.0, 26260.0, 26354.0, 27316.0, 27336.0, 29089.0, 51126.0, 51434.0, 54069.0, 54332.0, 54778.0, 54881.0, 55100.0, 55140.0, 55212.0, 55717.0, 55827.0, 55859.0, 56271.0, 57095.0, 57325.0, 57396.0, 57665.0, 60491.0, 63934.0, 64848.0, 79068.0, 79576.0, 79921.0, 80314.0, 81856.0, 83879.0, 84129.0, 84196.0, 84707.0, 84792.0, 84897.0, 89890.0, 91801.0, 94104.0, 113802.0, 117154.0, 134510.0, 135112.0, 165918.0, 166815.0, 170506.0, 170685.0, 220988.0, 221092.0, 221895.0, 266812.0 
GO:0070062 CC 4.95e-07  68/486  2169/29107 D06 extracellular exosome                    39.0, 471.0, 523.0, 528.0, 529.0, 642.0, 781.0, 908.0, 961.0, 1213.0, 1434.0, 2182.0, 2271.0, 3190.0, 4190.0, 4677.0, 5048.0, 5110.0, 5393.0, 5515.0, 5567.0, 5685.0, 5690.0, 5870.0, 5874.0, 5901.0, 6647.0, 7251.0, 7419.0, 7529.0, 7534.0, 8341.0, 8774.0, 8804.0, 9097.0, 9373.0, 9868.0, 10015.0, 10097.0, 10159.0, 10294.0, 11059.0, 11127.0, 23171.0, 23317.0, 27316.0, 29789.0, 29953.0, 51031.0, 51382.0, 51534.0, 51571.0, 51652.0, 51765.0, 54331.0, 55737.0, 57132.0, 57180.0, 60496.0, 63908.0, 64577.0, 81533.0, 81539.0, 84223.0, 84932.0, 170506.0, 257397.0, 100499483.0 
GO:0005929 CC 6.36e-07  16/486   212/29107 D04 cilium                                   8481.0, 11127.0, 22920.0, 23116.0, 23322.0, 51382.0, 51473.0, 51571.0, 53340.0, 55259.0, 57037.0, 79770.0, 79809.0, 83657.0, 164781.0, 166379.0 
GO:0071013 CC 1.57e-06  10/486    85/29107 D04 catalytic step 2 spliceosome             2483.0, 3190.0, 6629.0, 6634.0, 10236.0, 10283.0, 10569.0, 27316.0, 51362.0, 220988.0 
GO:0000502 CC 2.62e-06   8/486    53/29107 D05 proteasome complex                       5685.0, 5690.0, 5695.0, 5700.0, 5701.0, 9097.0, 9861.0, 29979.0 
GO:0005815 CC 8.30e-06  10/486   102/29107 D02 microtubule organizing center            5058.0, 7251.0, 7871.0, 8615.0, 10015.0, 10962.0, 11073.0, 11215.0, 23116.0, 51473.0 
GO:0005730 CC 1.28e-05  41/486  1186/29107 D05 nucleolus                                2483.0, 4857.0, 5393.0, 5901.0, 6733.0, 7013.0, 7251.0, 7270.0, 7520.0, 7884.0, 8161.0, 8453.0, 8882.0, 9643.0, 10038.0, 10199.0, 10521.0, 10651.0, 10969.0, 11137.0, 11215.0, 25983.0, 26354.0, 27107.0, 27145.0, 27340.0, 29089.0, 29789.0, 54881.0, 55140.0, 55153.0, 55299.0, 55759.0, 55813.0, 64965.0, 80135.0, 84549.0, 134510.0, 319139.0, 677827.0, 767577.0 
GO:0016469 CC 1.83e-05   3/486     4/29107 D03 proton-transporting two-sector ATPase complex 523.0, 528.0, 529.0 
GO:0005874 CC 4.74e-05  16/486   298/29107 D06 microtubule                              908.0, 1062.0, 3800.0, 3832.0, 4976.0, 10059.0, 11127.0, 22911.0, 23116.0, 23710.0, 51143.0, 51473.0, 55605.0, 56271.0, 83657.0, 341019.0 
GO:0005741 CC 5.42e-05  12/486   180/29107 D06 mitochondrial outer membrane             2182.0, 4976.0, 5521.0, 6622.0, 7417.0, 7419.0, 8936.0, 9804.0, 9868.0, 10059.0, 10651.0, 55750.0 
GO:1990904 CC 5.58e-05  11/486   153/29107 D02 ribonucleoprotein complex                1653.0, 3188.0, 6311.0, 7520.0, 7884.0, 9908.0, 10236.0, 10521.0, 27316.0, 79048.0, 220988.0 
GO:0016607 CC 7.31e-05  19/486   411/29107 D03 nuclear speck                            6421.0, 6427.0, 6431.0, 6629.0, 6729.0, 6733.0, 8539.0, 9541.0, 9774.0, 9879.0, 10521.0, 10569.0, 10915.0, 23198.0, 51362.0, 55086.0, 58517.0, 79068.0, 170506.0 
GO:0005930 CC 1.21e-04   9/486   113/29107 D02 axoneme                                  22920.0, 23322.0, 51473.0, 55212.0, 55259.0, 55717.0, 80217.0, 114327.0, 144535.0 
GO:0032839 CC 2.05e-04   5/486    33/29107 D06 dendrite cytoplasm                       3800.0, 6421.0, 6647.0, 8936.0, 23710.0 
GO:0000221 CC 2.43e-04   3/486     8/29107 D05 vacuolar proton-transporting V-type ATPase, V1 domain 523.0, 528.0, 529.0 
GO:0031416 CC 2.78e-04   2/486     2/29107 D07 NatB complex                             51126.0, 80018.0 
GO:0015630 CC 4.15e-04  10/486   162/29107 D06 microtubule cytoskeleton                 1062.0, 1130.0, 5515.0, 8481.0, 9015.0, 11127.0, 22920.0, 51434.0, 51473.0, 55717.0 
GO:0030687 CC 4.42e-04   4/486    22/29107 D04 preribosome, large subunit precursor     10969.0, 55759.0, 80135.0, 84549.0 
GO:0032040 CC 4.58e-04   5/486    39/29107 D04 small-subunit processome                 7520.0, 10199.0, 25983.0, 27340.0, 55813.0 
GO:0005694 CC 5.32e-04  11/486   198/29107 D05 chromosome                               1062.0, 2271.0, 5058.0, 10199.0, 10969.0, 11073.0, 11137.0, 26354.0, 55299.0, 55813.0, 84301.0 
GO:1904115 CC 6.38e-04   6/486    63/29107 D06 axon cytoplasm                           3800.0, 4976.0, 5048.0, 5874.0, 6647.0, 11127.0 
GO:0005681 CC 7.35e-04   7/486    89/29107 D03 spliceosomal complex                     6427.0, 6629.0, 6634.0, 8539.0, 10236.0, 10569.0, 27316.0 
GO:0099073 CC 8.25e-04   2/486     3/29107 D07 mitochondrion-derived vesicle            10059.0, 55737.0 
GO:0016939 CC 8.25e-04   2/486     3/29107 D04 kinesin II complex                       11127.0, 22920.0 
GO:0005515 MF 1.42e-39 350/486 12418/29107 D02 protein binding                          39.0, 523.0, 528.0, 529.0, 534.0, 642.0, 685.0, 699.0, 868.0, 908.0, 961.0, 1062.0, 1069.0, 1080.0, 1111.0, 1130.0, 1213.0, 1434.0, 1515.0, 1540.0, 1653.0, 1827.0, 2257.0, 2271.0, 2483.0, 3066.0, 3141.0, 3156.0, 3188.0, 3190.0, 3598.0, 3786.0, 3800.0, 3832.0, 4190.0, 4254.0, 4436.0, 4591.0, 4677.0, 4719.0, 4733.0, 4857.0, 4898.0, 4976.0, 5048.0, 5058.0, 5063.0, 5110.0, 5128.0, 5393.0, 5395.0, 5431.0, 5515.0, 5520.0, 5521.0, 5532.0, 5567.0, 5601.0, 5608.0, 5631.0, 5634.0, 5685.0, 5690.0, 5695.0, 5700.0, 5701.0, 5870.0, 5874.0, 5877.0, 5901.0, 5921.0, 5931.0, 6059.0, 6118.0, 6307.0, 6311.0, 6421.0, 6427.0, 6431.0, 6447.0, 6622.0, 6629.0, 6634.0, 6643.0, 6647.0, 6727.0, 6729.0, 6731.0, 6733.0, 6832.0, 7013.0, 7024.0, 7174.0, 7182.0, 7251.0, 7270.0, 7385.0, 7417.0, 7520.0, 7529.0, 7534.0, 7871.0, 7884.0, 7905.0, 8148.0, 8161.0, 8317.0, 8439.0, 8453.0, 8481.0, 8533.0, 8539.0, 8604.0, 8615.0, 8774.0, 8799.0, 8802.0, 8882.0, 8891.0, 8935.0, 8936.0, 9015.0, 9097.0, 9183.0, 9185.0, 9217.0, 9252.0, 9373.0, 9495.0, 9529.0, 9530.0, 9541.0, 9631.0, 9643.0, 9669.0, 9774.0, 9804.0, 9841.0, 9852.0, 9861.0, 9867.0, 9868.0, 9908.0, 9987.0, 10015.0, 10038.0, 10056.0, 10059.0, 10097.0, 10100.0, 10111.0, 10159.0, 10199.0, 10228.0, 10236.0, 10243.0, 10294.0, 10478.0, 10521.0, 10550.0, 10569.0, 10623.0, 10651.0, 10657.0, 10678.0, 10915.0, 10926.0, 10950.0, 10962.0, 10969.0, 11011.0, 11022.0, 11059.0, 11073.0, 11127.0, 11169.0, 11196.0, 11215.0, 11231.0, 11232.0, 11319.0, 22864.0, 22902.0, 22911.0, 22920.0, 23198.0, 23243.0, 23317.0, 23322.0, 23585.0, 23592.0, 23710.0, 25904.0, 25977.0, 25983.0, 26039.0, 26354.0, 27248.0, 27316.0, 27340.0, 28969.0, 29089.0, 29789.0, 29979.0, 51015.0, 51103.0, 51106.0, 51126.0, 51143.0, 51234.0, 51362.0, 51382.0, 51473.0, 51520.0, 51534.0, 51571.0, 51652.0, 51692.0, 51765.0, 53340.0, 54069.0, 54331.0, 54332.0, 54433.0, 54497.0, 54704.0, 54765.0, 54778.0, 54881.0, 54926.0, 54940.0, 55024.0, 55041.0, 55086.0, 55140.0, 55175.0, 55212.0, 55259.0, 55299.0, 55322.0, 55471.0, 55605.0, 55607.0, 55622.0, 55717.0, 55737.0, 55750.0, 55759.0, 55761.0, 55779.0, 55813.0, 55827.0, 55859.0, 56271.0, 56474.0, 57037.0, 57132.0, 57182.0, 57325.0, 57396.0, 57542.0, 57559.0, 57589.0, 57600.0, 57639.0, 58517.0, 60491.0, 60496.0, 60684.0, 63908.0, 63934.0, 64168.0, 64801.0, 64848.0, 64965.0, 65080.0, 79048.0, 79157.0, 79576.0, 79596.0, 79770.0, 79809.0, 79921.0, 80007.0, 80018.0, 80135.0, 80314.0, 80333.0, 80705.0, 80762.0, 81539.0, 83693.0, 83732.0, 83879.0, 84129.0, 84196.0, 84251.0, 84301.0, 84306.0, 84319.0, 84549.0, 84707.0, 84792.0, 84897.0, 84932.0, 89890.0, 91749.0, 91801.0, 92345.0, 93621.0, 113802.0, 114327.0, 117155.0, 121260.0, 128153.0, 130872.0, 134510.0, 135112.0, 138639.0, 140578.0, 143098.0, 149371.0, 151242.0, 158326.0, 158866.0, 159989.0, 164781.0, 165679.0, 165918.0, 166379.0, 169981.0, 170506.0, 170685.0, 200132.0, 200728.0, 201456.0, 201562.0, 220988.0, 221895.0, 253769.0, 257194.0, 257397.0, 259294.0, 266812.0, 339416.0, 340542.0, 341019.0, 345757.0, 375612.0, 552889.0 
GO:0003723 MF 2.23e-19  75/486  1389/29107 D04 RNA binding                              908.0, 1213.0, 1653.0, 2483.0, 3066.0, 3188.0, 3190.0, 4857.0, 5393.0, 5431.0, 5700.0, 5901.0, 5931.0, 6311.0, 6421.0, 6427.0, 6431.0, 6634.0, 6727.0, 6729.0, 6731.0, 6733.0, 6832.0, 7520.0, 7534.0, 7884.0, 8148.0, 8539.0, 8615.0, 8634.0, 8802.0, 9530.0, 9669.0, 9774.0, 9879.0, 9908.0, 9987.0, 10056.0, 10199.0, 10236.0, 10521.0, 10657.0, 10915.0, 10969.0, 11022.0, 11196.0, 11222.0, 11231.0, 22864.0, 25983.0, 26354.0, 27316.0, 27336.0, 27340.0, 51106.0, 51143.0, 51362.0, 51692.0, 54433.0, 55086.0, 55299.0, 58517.0, 64848.0, 64965.0, 65080.0, 79048.0, 79576.0, 80135.0, 84319.0, 84549.0, 92345.0, 113802.0, 170506.0, 220988.0, 221092.0 
GO:0005524 MF 1.38e-10  60/486  1458/29107 D08 ATP binding                              523.0, 699.0, 908.0, 1062.0, 1080.0, 1111.0, 1119.0, 1607.0, 1653.0, 2182.0, 3141.0, 3800.0, 3832.0, 4436.0, 4677.0, 5058.0, 5063.0, 5128.0, 5395.0, 5567.0, 5601.0, 5608.0, 5631.0, 5634.0, 5700.0, 5701.0, 6059.0, 6733.0, 6832.0, 7520.0, 8317.0, 8634.0, 9044.0, 9252.0, 9879.0, 10056.0, 10097.0, 10111.0, 10243.0, 10294.0, 10521.0, 11011.0, 11127.0, 29089.0, 29789.0, 51143.0, 51520.0, 51765.0, 54926.0, 55605.0, 55750.0, 56474.0, 57180.0, 57396.0, 64848.0, 83732.0, 118672.0, 130399.0, 166379.0, 170506.0 
GO:0008017 MF 1.61e-06  17/486   255/29107 D05 microtubule binding                      1062.0, 1069.0, 3800.0, 3832.0, 4733.0, 4976.0, 5048.0, 6622.0, 7013.0, 9217.0, 10059.0, 11127.0, 23116.0, 55259.0, 55605.0, 84251.0, 341019.0 
GO:0046961 MF 6.66e-06   5/486    17/29107 D08 proton-transporting ATPase activity, rotational mechanism 523.0, 528.0, 529.0, 534.0, 51382.0 
GO:0000287 MF 2.23e-05  14/486   220/29107 D05 magnesium ion binding                    4436.0, 4976.0, 5567.0, 5631.0, 5634.0, 5901.0, 6622.0, 6733.0, 9252.0, 10056.0, 51765.0, 60496.0, 170506.0, 387712.0 
GO:0000981 MF 5.79e-05   5/486  1242/29107 D03 DNA-binding transcription factor activity, RNA polymerase II-specific 7024.0, 7182.0, 27107.0, 81856.0, 117154.0 
```
