## Supplementary material for "Transcriptional and genetic sex differences for schizophrenia across the dorsolateral prefrontal cortex, hippocampus, and caudate nucleus": Data S4: GO_analysis_module_midnightblue.txt

```
GO:0006357 BP 1.00e-09  51/366  1598/29107 D10 regulation of transcription by RNA polymerase II 1385.0, 2551.0, 3150.0, 4087.0, 5813.0, 5934.0, 5994.0, 6670.0, 7570.0, 7572.0, 7637.0, 7913.0, 9849.0, 9969.0, 10168.0, 10773.0, 10795.0, 23036.0, 26959.0, 29915.0, 30832.0, 51427.0, 55279.0, 55609.0, 55900.0, 57684.0, 64376.0, 79027.0, 79088.0, 80110.0, 84333.0, 84614.0, 84671.0, 84911.0, 84924.0, 91661.0, 147923.0, 148268.0, 153222.0, 162655.0, 168374.0, 221037.0, 254251.0, 284323.0, 339324.0, 339500.0, 342926.0, 360023.0, 400720.0, 728927.0, 110354863.0 
GO:0015031 BP 7.65e-07  18/366   357/29107 D05 protein transport                        1070.0, 2824.0, 5867.0, 6102.0, 9117.0, 9367.0, 9527.0, 10254.0, 10640.0, 23325.0, 29097.0, 51068.0, 55293.0, 55327.0, 55745.0, 83452.0, 113402.0, 348995.0 
GO:0005634 CC 3.85e-12 123/366  5386/29107 D05 nucleus                                  178.0, 329.0, 641.0, 900.0, 1385.0, 2218.0, 2551.0, 3150.0, 3416.0, 3841.0, 3930.0, 4087.0, 4603.0, 4690.0, 5295.0, 5433.0, 5495.0, 5586.0, 5728.0, 5813.0, 5928.0, 5965.0, 5994.0, 6198.0, 6451.0, 6670.0, 6760.0, 6815.0, 6917.0, 7019.0, 7112.0, 7247.0, 7398.0, 7570.0, 7572.0, 7637.0, 7913.0, 8031.0, 9101.0, 9204.0, 9360.0, 9444.0, 9801.0, 9849.0, 9857.0, 9969.0, 9975.0, 10138.0, 10168.0, 10492.0, 10773.0, 10795.0, 23036.0, 23411.0, 23512.0, 25842.0, 26224.0, 26959.0, 29915.0, 30832.0, 51068.0, 51072.0, 51290.0, 51426.0, 51427.0, 54165.0, 54439.0, 54583.0, 55166.0, 55196.0, 55279.0, 55284.0, 55609.0, 55729.0, 55900.0, 57708.0, 60485.0, 64376.0, 79027.0, 79074.0, 79088.0, 79577.0, 79830.0, 80110.0, 80319.0, 81602.0, 81611.0, 81847.0, 83448.0, 84333.0, 84612.0, 84671.0, 84911.0, 84924.0, 90459.0, 91661.0, 94056.0, 112858.0, 134728.0, 136647.0, 140886.0, 147923.0, 148268.0, 153222.0, 157695.0, 162655.0, 163115.0, 163859.0, 166968.0, 168374.0, 168451.0, 201798.0, 254251.0, 284323.0, 285237.0, 339324.0, 339500.0, 339745.0, 342926.0, 360023.0, 400720.0, 728927.0, 110354863.0 
GO:0005654 CC 2.55e-11  95/366  3805/29107 D02 nucleoplasm                              641.0, 900.0, 1060.0, 1355.0, 1385.0, 2551.0, 3150.0, 3176.0, 3841.0, 4087.0, 4603.0, 5433.0, 5586.0, 5728.0, 5775.0, 5928.0, 5934.0, 5965.0, 6102.0, 6198.0, 6342.0, 6617.0, 6670.0, 6738.0, 6815.0, 6884.0, 6917.0, 7247.0, 7398.0, 7570.0, 7572.0, 7913.0, 9169.0, 9360.0, 9937.0, 9969.0, 9975.0, 10138.0, 10254.0, 10492.0, 10741.0, 10746.0, 10773.0, 11056.0, 11103.0, 23272.0, 23325.0, 23411.0, 23512.0, 23673.0, 25842.0, 26959.0, 29915.0, 29966.0, 30832.0, 50484.0, 51068.0, 51426.0, 53339.0, 53981.0, 54165.0, 54465.0, 55166.0, 55284.0, 55729.0, 57223.0, 57684.0, 57708.0, 63939.0, 64328.0, 79074.0, 79577.0, 79685.0, 80010.0, 80856.0, 81847.0, 84333.0, 84614.0, 91452.0, 92344.0, 92400.0, 94056.0, 112858.0, 114885.0, 121441.0, 136647.0, 147923.0, 151246.0, 153222.0, 163859.0, 166968.0, 168451.0, 221037.0, 339324.0, 348995.0 
GO:0016021 CC 5.99e-09  84/366  3525/29107 D03 integral component of membrane           757.0, 1203.0, 1355.0, 2054.0, 2531.0, 2824.0, 3930.0, 5277.0, 5825.0, 6392.0, 6856.0, 7095.0, 8417.0, 9117.0, 9166.0, 9236.0, 9527.0, 9789.0, 10175.0, 10690.0, 11236.0, 23204.0, 23471.0, 23478.0, 23545.0, 23673.0, 25923.0, 29097.0, 50839.0, 51014.0, 51144.0, 51290.0, 51390.0, 51768.0, 54503.0, 54664.0, 54675.0, 54708.0, 55028.0, 55266.0, 55326.0, 55529.0, 55676.0, 56851.0, 56889.0, 56900.0, 64417.0, 64430.0, 65062.0, 79694.0, 80856.0, 81537.0, 81790.0, 83539.0, 84068.0, 84641.0, 90701.0, 91452.0, 113402.0, 114908.0, 124491.0, 125228.0, 128338.0, 137695.0, 142891.0, 144245.0, 148534.0, 151188.0, 153339.0, 157378.0, 160418.0, 171546.0, 203547.0, 219854.0, 253559.0, 255919.0, 283464.0, 286148.0, 286451.0, 340481.0, 440026.0, 643155.0, 647087.0, 100113407.0 
GO:0005829 CC 6.95e-09 112/366  5293/29107 D02 cytosol                                  178.0, 329.0, 641.0, 1060.0, 1203.0, 1964.0, 2730.0, 3176.0, 3416.0, 3685.0, 3841.0, 4087.0, 4690.0, 4893.0, 5049.0, 5082.0, 5194.0, 5295.0, 5433.0, 5495.0, 5586.0, 5728.0, 5756.0, 5775.0, 5825.0, 5867.0, 5906.0, 5928.0, 5934.0, 6093.0, 6198.0, 6342.0, 6738.0, 6815.0, 7019.0, 7247.0, 7398.0, 8443.0, 8669.0, 8780.0, 8790.0, 9101.0, 9360.0, 9367.0, 9527.0, 10138.0, 10254.0, 10434.0, 10640.0, 10746.0, 10795.0, 10818.0, 10988.0, 22931.0, 23011.0, 23190.0, 23411.0, 23607.0, 24138.0, 25917.0, 25932.0, 25938.0, 26224.0, 26234.0, 27236.0, 27246.0, 29915.0, 50484.0, 51072.0, 51128.0, 51130.0, 51715.0, 53339.0, 54165.0, 54465.0, 54583.0, 54677.0, 55166.0, 55729.0, 55740.0, 55745.0, 55773.0, 60485.0, 63939.0, 64089.0, 64328.0, 65977.0, 79577.0, 80143.0, 81847.0, 84144.0, 84612.0, 85021.0, 91452.0, 92344.0, 92400.0, 94056.0, 114885.0, 121441.0, 123228.0, 134492.0, 140886.0, 142891.0, 151246.0, 157657.0, 157695.0, 163859.0, 200894.0, 255919.0, 339324.0, 348995.0, 374354.0 
GO:0012505 CC 9.13e-08  12/366   129/29107 D02 endomembrane system                      2054.0, 8417.0, 9364.0, 10818.0, 11236.0, 22931.0, 23011.0, 23673.0, 51390.0, 51715.0, 55326.0, 285282.0 
GO:0005789 CC 2.99e-07  33/366   974/29107 D04 endoplasmic reticulum membrane           757.0, 2531.0, 3930.0, 4893.0, 5277.0, 9117.0, 9367.0, 9789.0, 10175.0, 11236.0, 22931.0, 23011.0, 23190.0, 23204.0, 23478.0, 29097.0, 51014.0, 51128.0, 51144.0, 51201.0, 51290.0, 54708.0, 55326.0, 80856.0, 81537.0, 81790.0, 84068.0, 90701.0, 124491.0, 142891.0, 171546.0, 203547.0, 440026.0 
GO:0000139 CC 1.87e-06  23/366   587/29107 D05 Golgi membrane                           757.0, 4893.0, 6093.0, 9166.0, 9445.0, 9527.0, 10175.0, 10690.0, 23673.0, 27236.0, 51014.0, 51201.0, 54503.0, 55676.0, 56900.0, 65977.0, 79694.0, 83452.0, 83539.0, 84068.0, 153339.0, 286451.0, 340481.0 
GO:0005794 CC 3.40e-06  31/366   988/29107 D05 Golgi apparatus                          1203.0, 1622.0, 2218.0, 4893.0, 6102.0, 6993.0, 9445.0, 9527.0, 10690.0, 22931.0, 23673.0, 29966.0, 51014.0, 51201.0, 51290.0, 55676.0, 55773.0, 56900.0, 65977.0, 79694.0, 83452.0, 84068.0, 84333.0, 92344.0, 94056.0, 114885.0, 128338.0, 136647.0, 153339.0, 163859.0, 340481.0 
GO:0005783 CC 4.85e-06  32/366  1036/29107 D05 endoplasmic reticulum                    757.0, 1203.0, 2218.0, 2531.0, 4690.0, 6342.0, 7095.0, 7247.0, 9117.0, 10434.0, 10492.0, 11236.0, 23190.0, 23471.0, 25923.0, 29097.0, 51014.0, 51144.0, 51201.0, 51290.0, 54503.0, 54708.0, 80856.0, 84061.0, 84068.0, 142891.0, 144245.0, 148534.0, 160418.0, 171546.0, 286451.0, 340481.0 
GO:0005787 CC 1.94e-05   3/366     5/29107 D04 signal peptidase complex                 9789.0, 23478.0, 90701.0 
GO:0098837 CC 3.83e-05   3/366     6/29107 D09 postsynaptic recycling endosome          5867.0, 23673.0, 51201.0 
GO:0005797 CC 2.22e-04   3/366    10/29107 D05 Golgi medial cisterna                    9527.0, 84068.0, 286451.0 
GO:0005637 CC 3.04e-04   5/366    47/29107 D05 nuclear inner membrane                   3930.0, 23411.0, 26049.0, 151188.0, 286148.0 
GO:0005737 CC 3.37e-04  86/366  4724/29107 D02 cytoplasm                                178.0, 329.0, 641.0, 900.0, 1070.0, 1964.0, 3150.0, 3176.0, 3416.0, 3930.0, 4087.0, 4690.0, 5049.0, 5082.0, 5295.0, 5519.0, 5586.0, 5728.0, 5756.0, 5775.0, 5906.0, 5965.0, 6093.0, 6102.0, 6198.0, 6443.0, 6451.0, 6815.0, 6993.0, 7247.0, 8790.0, 9101.0, 9360.0, 9364.0, 9444.0, 9637.0, 9857.0, 9975.0, 10254.0, 10434.0, 10640.0, 10746.0, 10795.0, 10818.0, 10988.0, 11103.0, 23411.0, 23424.0, 23607.0, 25932.0, 29915.0, 51068.0, 51290.0, 51715.0, 54165.0, 54439.0, 54583.0, 55251.0, 55327.0, 57223.0, 57708.0, 60485.0, 64328.0, 79027.0, 80319.0, 81602.0, 81847.0, 85021.0, 90459.0, 92344.0, 94056.0, 112858.0, 115294.0, 125228.0, 128338.0, 134492.0, 134728.0, 136647.0, 145482.0, 151827.0, 157657.0, 157695.0, 246269.0, 254013.0, 255919.0, 339745.0 
GO:0005777 CC 4.17e-04   7/366   107/29107 D06 peroxisome                               3416.0, 5194.0, 5825.0, 6342.0, 8443.0, 54677.0, 91452.0 
GO:0005782 CC 4.47e-04   5/366    51/29107 D06 peroxisomal matrix                       3416.0, 5825.0, 6342.0, 8443.0, 54677.0 
GO:0005515 MF 7.88e-30 263/366 12418/29107 D02 protein binding                          178.0, 329.0, 641.0, 757.0, 900.0, 1060.0, 1070.0, 1203.0, 1355.0, 1385.0, 1462.0, 1964.0, 2054.0, 2218.0, 2531.0, 2551.0, 2628.0, 2730.0, 3150.0, 3416.0, 3685.0, 3841.0, 3930.0, 4087.0, 4690.0, 4893.0, 5049.0, 5082.0, 5194.0, 5229.0, 5277.0, 5295.0, 5433.0, 5495.0, 5519.0, 5586.0, 5612.0, 5728.0, 5756.0, 5775.0, 5813.0, 5825.0, 5867.0, 5906.0, 5928.0, 5934.0, 5965.0, 5994.0, 6093.0, 6102.0, 6198.0, 6342.0, 6392.0, 6443.0, 6617.0, 6670.0, 6760.0, 6815.0, 6856.0, 6884.0, 6917.0, 6993.0, 7019.0, 7112.0, 7247.0, 7292.0, 7398.0, 7572.0, 7637.0, 7913.0, 8417.0, 8669.0, 8763.0, 8780.0, 9101.0, 9117.0, 9166.0, 9169.0, 9236.0, 9360.0, 9364.0, 9367.0, 9444.0, 9445.0, 9637.0, 9801.0, 9857.0, 9975.0, 10138.0, 10175.0, 10254.0, 10434.0, 10492.0, 10640.0, 10690.0, 10741.0, 10746.0, 10773.0, 10818.0, 10988.0, 11103.0, 11236.0, 22931.0, 23011.0, 23190.0, 23204.0, 23272.0, 23411.0, 23424.0, 23471.0, 23478.0, 23512.0, 23545.0, 23607.0, 23673.0, 24138.0, 25842.0, 25917.0, 25923.0, 25932.0, 26049.0, 26224.0, 26234.0, 26959.0, 27236.0, 27246.0, 29097.0, 29915.0, 29966.0, 50484.0, 50839.0, 51072.0, 51128.0, 51130.0, 51144.0, 51290.0, 51315.0, 51390.0, 51427.0, 51715.0, 53339.0, 53981.0, 54165.0, 54465.0, 54583.0, 54664.0, 54708.0, 54819.0, 55028.0, 55166.0, 55196.0, 55251.0, 55266.0, 55284.0, 55326.0, 55327.0, 55529.0, 55609.0, 55729.0, 55740.0, 55773.0, 55900.0, 56851.0, 56900.0, 56910.0, 57045.0, 57226.0, 57456.0, 57631.0, 57684.0, 57708.0, 60485.0, 63915.0, 63939.0, 64328.0, 64376.0, 64417.0, 64430.0, 65062.0, 65977.0, 79027.0, 79074.0, 79088.0, 79577.0, 79685.0, 79736.0, 79738.0, 80010.0, 80110.0, 80143.0, 81611.0, 81790.0, 81847.0, 83448.0, 83452.0, 84281.0, 84294.0, 84298.0, 84328.0, 84333.0, 84612.0, 84641.0, 84924.0, 85021.0, 85476.0, 90459.0, 90701.0, 91661.0, 92344.0, 92667.0, 94056.0, 112858.0, 113402.0, 114885.0, 114908.0, 115294.0, 121441.0, 122809.0, 123228.0, 124491.0, 134492.0, 134728.0, 136647.0, 139322.0, 140886.0, 144245.0, 145482.0, 147923.0, 148362.0, 148534.0, 151188.0, 151246.0, 153222.0, 153339.0, 157378.0, 157657.0, 157777.0, 160418.0, 163859.0, 168374.0, 171546.0, 200894.0, 201798.0, 203547.0, 219854.0, 221037.0, 246269.0, 254251.0, 255919.0, 284323.0, 285282.0, 285672.0, 286451.0, 339324.0, 339745.0, 340481.0, 348995.0, 374354.0, 400720.0, 440026.0, 493911.0, 647087.0, 100113407.0 
GO:0046872 MF 2.47e-08  61/366  2297/29107 D04 metal ion binding                        3685.0, 4087.0, 5612.0, 6093.0, 6392.0, 6670.0, 6738.0, 7572.0, 8780.0, 9169.0, 9849.0, 9937.0, 10138.0, 10168.0, 10746.0, 10773.0, 10795.0, 10988.0, 23036.0, 23411.0, 23512.0, 23527.0, 27246.0, 30832.0, 50484.0, 51128.0, 51426.0, 51427.0, 54439.0, 55279.0, 55609.0, 55900.0, 57684.0, 79027.0, 79088.0, 79725.0, 80110.0, 80856.0, 81790.0, 84333.0, 84614.0, 84671.0, 84911.0, 84924.0, 90459.0, 91661.0, 147923.0, 148268.0, 162655.0, 163115.0, 168451.0, 221037.0, 284323.0, 339324.0, 339500.0, 342926.0, 360023.0, 400720.0, 493911.0, 728927.0, 110354863.0 
GO:0000978 MF 1.26e-07  38/366  1178/29107 D09 RNA polymerase II cis-regulatory region sequence-specific DNA binding 1385.0, 2551.0, 4087.0, 4603.0, 5928.0, 6670.0, 7572.0, 7637.0, 9975.0, 10168.0, 10773.0, 10795.0, 23411.0, 26959.0, 30832.0, 51427.0, 55609.0, 55900.0, 57684.0, 64376.0, 79027.0, 79088.0, 84614.0, 84671.0, 84911.0, 91661.0, 147923.0, 148268.0, 162655.0, 168374.0, 284323.0, 339324.0, 339500.0, 342926.0, 360023.0, 400720.0, 728927.0, 110354863.0 
GO:0000981 MF 5.13e-06  36/366  1242/29107 D03 DNA-binding transcription factor activity, RNA polymerase II-specific 1385.0, 2551.0, 4087.0, 4603.0, 5813.0, 6670.0, 7570.0, 7572.0, 7637.0, 9849.0, 9975.0, 23036.0, 26959.0, 30832.0, 55279.0, 55609.0, 55900.0, 79027.0, 79088.0, 80110.0, 84614.0, 84671.0, 84924.0, 91661.0, 147923.0, 148268.0, 153222.0, 162655.0, 168374.0, 284323.0, 339324.0, 339500.0, 342926.0, 360023.0, 400720.0, 728927.0 
GO:0005525 MF 2.36e-05  16/366   373/29107 D08 GTP binding                              4893.0, 5867.0, 5906.0, 6102.0, 8790.0, 9364.0, 9367.0, 22931.0, 23011.0, 25923.0, 51128.0, 51715.0, 83452.0, 85476.0, 200894.0, 285282.0 
GO:0019003 MF 4.10e-05   7/366    74/29107 D08 GDP binding                              4893.0, 5867.0, 5906.0, 9364.0, 9367.0, 22931.0, 23011.0 
GO:0003677 MF 5.49e-05  27/366   921/29107 D04 DNA binding                              641.0, 1060.0, 3150.0, 3930.0, 4087.0, 5612.0, 5965.0, 6884.0, 6917.0, 7112.0, 7247.0, 7570.0, 7637.0, 7913.0, 9204.0, 10138.0, 10773.0, 10795.0, 23036.0, 55279.0, 79685.0, 79725.0, 157777.0, 163115.0, 168451.0, 201798.0, 254251.0 
GO:0003924 MF 7.73e-05  14/366   327/29107 D07 GTPase activity                          4893.0, 5867.0, 5906.0, 9364.0, 9367.0, 22931.0, 23011.0, 25923.0, 51128.0, 51715.0, 83452.0, 85476.0, 200894.0, 285282.0 
```
