## Supplementary material for "Transcriptional and genetic sex differences for schizophrenia across the dorsolateral prefrontal cortex, hippocampus, and caudate nucleus": Data S4: GO_analysis_module_orange.txt

```
GO:0031297 BP 7.50e-10   7/164    34/29107 D08 replication fork processing              545.0, 7486.0, 9984.0, 57697.0, 64710.0, 84083.0, 348654.0 
GO:0005654 CC 9.99e-13  57/164  3805/29107 D02 nucleoplasm                              545.0, 902.0, 4863.0, 4999.0, 5562.0, 5706.0, 5810.0, 5885.0, 6605.0, 6683.0, 7072.0, 7181.0, 7257.0, 7486.0, 7507.0, 7767.0, 8504.0, 9295.0, 9874.0, 9984.0, 10600.0, 10635.0, 22823.0, 23032.0, 23741.0, 25913.0, 25998.0, 29079.0, 51163.0, 51377.0, 51496.0, 51691.0, 55319.0, 55591.0, 55660.0, 55814.0, 56852.0, 56916.0, 57508.0, 57697.0, 58487.0, 60560.0, 64710.0, 79072.0, 79664.0, 79728.0, 79811.0, 81556.0, 83932.0, 84083.0, 89978.0, 114803.0, 132660.0, 219333.0, 284695.0, 284697.0, 348654.0 
GO:0005634 CC 1.48e-08  61/164  5386/29107 D05 nucleus                                  545.0, 665.0, 902.0, 4863.0, 4999.0, 5562.0, 5706.0, 5810.0, 6605.0, 6683.0, 7072.0, 7257.0, 7486.0, 7507.0, 7539.0, 7767.0, 7768.0, 8939.0, 9295.0, 9702.0, 9736.0, 9874.0, 9941.0, 9984.0, 10092.0, 10190.0, 10600.0, 10635.0, 22823.0, 23741.0, 25871.0, 29079.0, 51163.0, 51377.0, 51691.0, 54464.0, 55319.0, 55680.0, 56852.0, 56916.0, 57336.0, 57508.0, 57711.0, 58487.0, 64710.0, 79745.0, 79780.0, 79811.0, 83932.0, 90594.0, 91120.0, 114803.0, 132660.0, 140612.0, 148203.0, 170960.0, 219333.0, 219749.0, 284695.0, 374879.0, 376940.0 
GO:0005813 CC 5.58e-08  16/164   527/29107 D03 centrosome                               998.0, 4999.0, 5573.0, 6683.0, 7486.0, 9702.0, 10190.0, 23032.0, 51626.0, 56852.0, 57489.0, 57539.0, 80817.0, 219621.0, 285753.0, 348654.0 
GO:0005737 CC 2.67e-05  48/164  4724/29107 D02 cytoplasm                                998.0, 3422.0, 4863.0, 5189.0, 5562.0, 5573.0, 6683.0, 7072.0, 7257.0, 7486.0, 7507.0, 8411.0, 8883.0, 8939.0, 9419.0, 9706.0, 9984.0, 10092.0, 10190.0, 10600.0, 11146.0, 22823.0, 23032.0, 25978.0, 25998.0, 29970.0, 51377.0, 51626.0, 54878.0, 55631.0, 55680.0, 55706.0, 56852.0, 57489.0, 57508.0, 60560.0, 64710.0, 64786.0, 79745.0, 80817.0, 80821.0, 81573.0, 81579.0, 92482.0, 114803.0, 201627.0, 219621.0, 285753.0 
GO:0016607 CC 1.20e-04  10/164   411/29107 D03 nuclear speck                            665.0, 5562.0, 7486.0, 9295.0, 9984.0, 51631.0, 55105.0, 55660.0, 83932.0, 143684.0 
GO:0031597 CC 1.88e-04   2/164     4/29107 D06 cytosolic proteasome complex             5706.0, 51377.0 
GO:0005615 CC 8.07e-05   0/164  1708/29107 D02 extracellular space                       
GO:0005515 MF 9.02e-10 109/164 12418/29107 D02 protein binding                          262.0, 545.0, 665.0, 902.0, 998.0, 1353.0, 2941.0, 4179.0, 4863.0, 4999.0, 5189.0, 5504.0, 5562.0, 5573.0, 5706.0, 5810.0, 5885.0, 5955.0, 6605.0, 6683.0, 7072.0, 7181.0, 7220.0, 7486.0, 7507.0, 7750.0, 7767.0, 7768.0, 8065.0, 8411.0, 8504.0, 8883.0, 8939.0, 9295.0, 9419.0, 9702.0, 9706.0, 9736.0, 9874.0, 9984.0, 10092.0, 10190.0, 10559.0, 10635.0, 10692.0, 11146.0, 23032.0, 23443.0, 23741.0, 25913.0, 25978.0, 29079.0, 29970.0, 50862.0, 51026.0, 51377.0, 51496.0, 51626.0, 51631.0, 51691.0, 54464.0, 54878.0, 55156.0, 55319.0, 55631.0, 55660.0, 55862.0, 56204.0, 56852.0, 56916.0, 57508.0, 57511.0, 57539.0, 57544.0, 57697.0, 58487.0, 60560.0, 60561.0, 64786.0, 79072.0, 79664.0, 79728.0, 79745.0, 79811.0, 80006.0, 80224.0, 80817.0, 80821.0, 81573.0, 81579.0, 83932.0, 84083.0, 84869.0, 90594.0, 91408.0, 92482.0, 114803.0, 132660.0, 143684.0, 152756.0, 167153.0, 201895.0, 219333.0, 219621.0, 219749.0, 255967.0, 284695.0, 285753.0, 374879.0 
GO:0046872 MF 1.54e-06  32/164  2297/29107 D04 metal ion binding                        3422.0, 5562.0, 7257.0, 7507.0, 7767.0, 7768.0, 9941.0, 22823.0, 50862.0, 51163.0, 55156.0, 55680.0, 56852.0, 57336.0, 57711.0, 80224.0, 80821.0, 83932.0, 84083.0, 90594.0, 91120.0, 114803.0, 132660.0, 140612.0, 167153.0, 170960.0, 219333.0, 219749.0, 255967.0, 284695.0, 374879.0, 376940.0 
GO:0003697 MF 3.30e-05   6/164   107/29107 D05 single-stranded DNA binding              7257.0, 8939.0, 10635.0, 56852.0, 64710.0, 83932.0 
GO:0004843 MF 4.27e-05   6/164   112/29107 D07 thiol-dependent deubiquitinase           9736.0, 10600.0, 23032.0, 51377.0, 114803.0, 219333.0 
```
