## Supplementary material for "Transcriptional and genetic sex differences for schizophrenia across the dorsolateral prefrontal cortex, hippocampus, and caudate nucleus": Data S4: GO_analysis_module_paleturquoise.txt

```
GO:0005634 CC 6.96e-09  50/122  5386/29107 D05 nucleus                                  890.0, 1195.0, 2140.0, 3475.0, 4300.0, 4850.0, 5889.0, 6426.0, 6432.0, 6434.0, 7320.0, 7514.0, 8087.0, 8726.0, 10728.0, 10914.0, 11329.0, 23568.0, 25996.0, 29896.0, 49854.0, 50809.0, 51010.0, 53354.0, 54942.0, 55145.0, 55629.0, 55768.0, 56647.0, 57002.0, 57646.0, 64795.0, 65056.0, 79871.0, 83480.0, 83591.0, 84450.0, 84524.0, 85004.0, 90317.0, 91151.0, 93953.0, 134701.0, 140691.0, 285346.0, 339287.0, 339318.0, 347344.0, 359948.0, 100381270.0 
GO:0005654 CC 1.95e-07  38/122  3805/29107 D02 nucleoplasm                              688.0, 890.0, 2140.0, 2961.0, 4300.0, 5889.0, 6426.0, 6432.0, 6434.0, 7320.0, 7514.0, 8726.0, 10728.0, 10914.0, 11080.0, 11321.0, 26589.0, 29896.0, 49854.0, 51010.0, 51095.0, 55145.0, 55629.0, 55656.0, 56647.0, 57646.0, 64795.0, 79871.0, 84154.0, 84524.0, 84725.0, 85004.0, 93953.0, 139596.0, 154007.0, 246184.0, 339287.0, 359948.0 
GO:0005829 CC 3.70e-07  46/122  5293/29107 D02 cytosol                                  317.0, 890.0, 1982.0, 2961.0, 4300.0, 4850.0, 5723.0, 5889.0, 6453.0, 7514.0, 8087.0, 8724.0, 8726.0, 8894.0, 9532.0, 10728.0, 11080.0, 11212.0, 11321.0, 11329.0, 22978.0, 23023.0, 23568.0, 49854.0, 51010.0, 51611.0, 53354.0, 55629.0, 55664.0, 55768.0, 55787.0, 56647.0, 57646.0, 64397.0, 65056.0, 79871.0, 83480.0, 84725.0, 85004.0, 90268.0, 134218.0, 139596.0, 140691.0, 154007.0, 246184.0, 494143.0 
GO:0005737 CC 3.73e-05  38/122  4724/29107 D02 cytoplasm                                890.0, 1195.0, 2140.0, 5723.0, 5889.0, 6426.0, 6432.0, 6453.0, 6991.0, 7320.0, 7514.0, 8087.0, 8724.0, 8894.0, 9519.0, 10914.0, 11212.0, 11329.0, 51010.0, 51029.0, 53354.0, 55664.0, 55768.0, 57002.0, 64795.0, 79871.0, 83480.0, 84984.0, 90268.0, 115201.0, 127253.0, 134218.0, 139596.0, 140691.0, 142679.0, 359948.0, 494143.0, 100381270.0 
GO:0005739 CC 1.16e-04  16/122  1307/29107 D05 mitochondrion                            22.0, 3336.0, 4200.0, 5889.0, 5898.0, 7978.0, 11321.0, 25996.0, 26275.0, 26589.0, 51095.0, 51318.0, 51406.0, 64968.0, 134145.0, 140707.0 
GO:0003723 MF 1.49e-08  23/122  1389/29107 D04 RNA binding                              1982.0, 2961.0, 3336.0, 4850.0, 6426.0, 6432.0, 6434.0, 7514.0, 7978.0, 8087.0, 8894.0, 10914.0, 29896.0, 51010.0, 51406.0, 55119.0, 56647.0, 64397.0, 65056.0, 83480.0, 84154.0, 84524.0, 134218.0 
GO:0005515 MF 1.92e-08  83/122 12418/29107 D02 protein binding                          22.0, 317.0, 688.0, 890.0, 1195.0, 1982.0, 2140.0, 2961.0, 3336.0, 4300.0, 4850.0, 5889.0, 5898.0, 6426.0, 6432.0, 6434.0, 6453.0, 6991.0, 7320.0, 7514.0, 7978.0, 8087.0, 8724.0, 8726.0, 8894.0, 9069.0, 9519.0, 9532.0, 10208.0, 10390.0, 10728.0, 10914.0, 11080.0, 11321.0, 11329.0, 22978.0, 23023.0, 23219.0, 23568.0, 29090.0, 29896.0, 49854.0, 50809.0, 51010.0, 51029.0, 51227.0, 51406.0, 54942.0, 55145.0, 55629.0, 55656.0, 55664.0, 55768.0, 56647.0, 57002.0, 57646.0, 64429.0, 64795.0, 64968.0, 65056.0, 79871.0, 84154.0, 84340.0, 84450.0, 84524.0, 84984.0, 90268.0, 91151.0, 115201.0, 127253.0, 128710.0, 134145.0, 134218.0, 134701.0, 139596.0, 140691.0, 140707.0, 142679.0, 150275.0, 154007.0, 221786.0, 246184.0, 339287.0 
GO:0046872 MF 2.62e-06  26/122  2297/29107 D04 metal ion binding                        688.0, 2140.0, 3336.0, 4200.0, 4850.0, 8894.0, 10390.0, 22978.0, 49854.0, 55768.0, 64397.0, 64795.0, 79871.0, 83591.0, 84450.0, 84524.0, 90317.0, 140691.0, 153642.0, 154007.0, 285346.0, 339318.0, 341350.0, 347344.0, 359948.0, 100381270.0 
```
