## Supplementary material for "Transcriptional and genetic sex differences for schizophrenia across the dorsolateral prefrontal cortex, hippocampus, and caudate nucleus": Data S4: GO_analysis_module_pink.txt

```
GO:0006397 BP 1.86e-09  20/647   172/29107 D08 mRNA processing                          103.0, 3191.0, 4841.0, 5566.0, 6651.0, 6830.0, 8563.0, 10262.0, 10291.0, 10594.0, 10658.0, 10992.0, 22984.0, 22985.0, 51593.0, 51755.0, 54890.0, 56259.0, 57466.0, 84530.0 
GO:0000398 BP 4.13e-09  20/647   180/29107 D11 mRNA splicing, via spliceosome           1659.0, 3550.0, 4858.0, 6626.0, 7536.0, 9128.0, 9343.0, 9416.0, 9733.0, 10262.0, 10291.0, 10594.0, 10992.0, 23020.0, 23450.0, 24144.0, 24148.0, 25929.0, 27339.0, 54883.0 
GO:0007156 BP 3.60e-08  18/647   166/29107 D05 homophilic cell adhesion via plasma membrane adhesion molecules 3897.0, 7216.0, 9746.0, 22883.0, 55714.0, 56097.0, 56098.0, 56103.0, 56109.0, 56110.0, 56111.0, 56113.0, 56134.0, 56142.0, 57463.0, 57863.0, 84966.0, 92211.0 
GO:0008380 BP 2.35e-07  17/647   168/29107 D08 RNA splicing                             1659.0, 2521.0, 4841.0, 6651.0, 6830.0, 8563.0, 9128.0, 9416.0, 10262.0, 10594.0, 10992.0, 22985.0, 23450.0, 24148.0, 51755.0, 56259.0, 84530.0 
GO:0007399 BP 1.49e-06  23/647   328/29107 D04 nervous system development               43.0, 91.0, 1128.0, 1400.0, 1639.0, 1949.0, 1995.0, 2033.0, 2931.0, 2937.0, 3897.0, 4209.0, 4900.0, 5528.0, 6389.0, 6602.0, 8289.0, 51412.0, 56134.0, 56142.0, 56896.0, 84530.0, 89797.0 
GO:0048488 BP 2.34e-06   8/647    40/29107 D07 synaptic vesicle endocytosis             60.0, 71.0, 1173.0, 1759.0, 6620.0, 6855.0, 6861.0, 127833.0 
GO:0050808 BP 2.73e-06   9/647    54/29107 D05 synapse organization                     3897.0, 6543.0, 6620.0, 6853.0, 7248.0, 56097.0, 56098.0, 80863.0, 347730.0 
GO:0006886 BP 5.40e-06  20/647   280/29107 D06 intracellular protein transport          163.0, 379.0, 1173.0, 1211.0, 1314.0, 6396.0, 6812.0, 8120.0, 8775.0, 8907.0, 8924.0, 9632.0, 22820.0, 22895.0, 23339.0, 23423.0, 54732.0, 55633.0, 55823.0, 152579.0 
GO:0006888 BP 7.67e-06  12/647   112/29107 D06 endoplasmic reticulum to Golgi vesicle-mediated transport 1314.0, 7415.0, 8729.0, 9632.0, 10134.0, 10525.0, 22820.0, 23423.0, 29959.0, 54732.0, 58485.0, 64764.0 
GO:0007420 BP 8.59e-06  18/647   241/29107 D04 brain development                        463.0, 2057.0, 2302.0, 2547.0, 4826.0, 5089.0, 5469.0, 5591.0, 8775.0, 9114.0, 23054.0, 23133.0, 26160.0, 55506.0, 57463.0, 57680.0, 84197.0, 388662.0 
GO:0000375 BP 1.46e-05   6/647    25/29107 D09 RNA splicing, via transesterification reactions 9128.0, 9416.0, 10262.0, 10594.0, 23450.0, 24148.0 
GO:0006338 BP 2.26e-05  11/647   105/29107 D05 chromatin remodeling                     60.0, 6046.0, 6602.0, 8289.0, 8607.0, 9031.0, 9682.0, 11176.0, 22880.0, 51412.0, 57680.0 
GO:0035307 BP 2.34e-05   6/647    27/29107 D09 positive regulation of protein dephosphorylation 2629.0, 5528.0, 5580.0, 10395.0, 23141.0, 121665.0 
GO:0006904 BP 2.34e-05   6/647    27/29107 D06 vesicle docking involved in exocytosis   5864.0, 6812.0, 55823.0, 60412.0, 152579.0, 376267.0 
GO:0043484 BP 4.17e-05   7/647    43/29107 D07 regulation of RNA splicing               2521.0, 3191.0, 6651.0, 10658.0, 51755.0, 84530.0, 113146.0 
GO:0097681 BP 4.30e-05   3/647     4/29107 D10 double-strand break repair via alternative nonhomologous end joining 3980.0, 5591.0, 56941.0 
GO:0006368 BP 4.44e-05   6/647    30/29107 D09 transcription elongation from RNA polymerase II promoter 2071.0, 6830.0, 11198.0, 23168.0, 51755.0, 54623.0 
GO:1990535 BP 4.57e-05   4/647    10/29107 D07 neuron projection maintenance            478.0, 1639.0, 3643.0, 4130.0 
GO:0007611 BP 4.66e-05   8/647    59/29107 D05 learning or memory                       267.0, 2033.0, 2821.0, 5582.0, 6543.0, 23385.0, 80863.0, 84197.0 
GO:0001843 BP 4.74e-05   9/647    76/29107 D05 neural tube closure                      5216.0, 5566.0, 6046.0, 7248.0, 10395.0, 10653.0, 26160.0, 55764.0, 144165.0 
GO:0034976 BP 5.26e-05   9/647    77/29107 D04 response to endoplasmic reticulum stress 8720.0, 10134.0, 10211.0, 10525.0, 10956.0, 26003.0, 54870.0, 64764.0, 192683.0 
GO:0030968 BP 5.66e-05   7/647    45/29107 D05 endoplasmic reticulum unfolded protein response 267.0, 7415.0, 8720.0, 10956.0, 54870.0, 57414.0, 64764.0 
GO:0007041 BP 6.28e-05   5/647    20/29107 D05 lysosomal transport                      411.0, 3482.0, 5660.0, 6293.0, 55275.0 
GO:0016188 BP 7.05e-05   4/647    11/29107 D06 synaptic vesicle maturation              5864.0, 6812.0, 6855.0, 23025.0 
GO:1903779 BP 8.09e-05   5/647    21/29107 D07 regulation of cardiac conduction         491.0, 492.0, 5566.0, 6543.0, 30845.0 
GO:0000226 BP 1.05e-04  11/647   124/29107 D06 microtubule cytoskeleton organization    1400.0, 4130.0, 4131.0, 6651.0, 7277.0, 7283.0, 10383.0, 10579.0, 157922.0, 166614.0, 203068.0 
GO:0098884 BP 1.06e-04   3/647     5/29107 D09 postsynaptic neurotransmitter receptor internalization 163.0, 1173.0, 50632.0 
GO:0016020 CC 4.87e-43 158/647  2121/29107 D02 membrane                                 16.0, 23.0, 43.0, 47.0, 60.0, 71.0, 103.0, 109.0, 163.0, 267.0, 309.0, 334.0, 476.0, 478.0, 506.0, 705.0, 826.0, 832.0, 955.0, 1072.0, 1128.0, 1211.0, 1314.0, 1435.0, 1639.0, 1650.0, 1759.0, 1778.0, 1798.0, 2030.0, 2547.0, 2583.0, 2677.0, 2733.0, 2734.0, 2778.0, 2821.0, 2975.0, 3163.0, 3191.0, 3482.0, 3643.0, 3703.0, 4141.0, 4173.0, 4191.0, 4249.0, 4354.0, 4363.0, 4684.0, 4691.0, 4841.0, 5007.0, 5093.0, 5216.0, 5297.0, 5469.0, 5493.0, 5496.0, 5566.0, 5591.0, 5704.0, 5705.0, 5708.0, 5717.0, 6184.0, 6293.0, 6543.0, 6709.0, 6734.0, 6780.0, 7248.0, 8079.0, 8165.0, 8602.0, 8607.0, 8729.0, 8760.0, 8775.0, 8907.0, 8924.0, 9099.0, 9114.0, 9343.0, 9491.0, 9777.0, 9793.0, 10061.0, 10075.0, 10131.0, 10134.0, 10211.0, 10307.0, 10525.0, 10528.0, 10540.0, 10594.0, 10658.0, 10989.0, 11128.0, 11230.0, 11273.0, 23019.0, 23020.0, 23141.0, 23154.0, 23185.0, 23193.0, 23215.0, 23250.0, 23310.0, 23339.0, 23344.0, 23352.0, 23367.0, 23385.0, 23505.0, 23511.0, 23633.0, 24148.0, 25789.0, 25921.0, 25929.0, 26003.0, 26100.0, 26999.0, 27044.0, 27339.0, 29959.0, 51479.0, 51596.0, 51604.0, 53349.0, 54552.0, 54623.0, 55226.0, 55275.0, 55324.0, 55341.0, 55714.0, 55764.0, 56259.0, 56478.0, 56897.0, 57062.0, 57136.0, 57707.0, 60412.0, 63916.0, 79709.0, 79869.0, 80346.0, 80863.0, 81502.0, 83658.0, 112476.0, 121665.0, 254531.0 
GO:0005654 CC 4.76e-34 202/647  3805/29107 D02 nucleoplasm                              23.0, 47.0, 60.0, 103.0, 211.0, 328.0, 463.0, 705.0, 1387.0, 1642.0, 1659.0, 1736.0, 1759.0, 1958.0, 2033.0, 2071.0, 2130.0, 2224.0, 2521.0, 2547.0, 2821.0, 2885.0, 2975.0, 3064.0, 3097.0, 3191.0, 3550.0, 3980.0, 4173.0, 4209.0, 4297.0, 4691.0, 4692.0, 4720.0, 4779.0, 4839.0, 4841.0, 5007.0, 5093.0, 5430.0, 5469.0, 5496.0, 5514.0, 5528.0, 5546.0, 5566.0, 5580.0, 5591.0, 5704.0, 5705.0, 5708.0, 5714.0, 5717.0, 6046.0, 6294.0, 6396.0, 6602.0, 6626.0, 6668.0, 6749.0, 6773.0, 6812.0, 6830.0, 6932.0, 6942.0, 7014.0, 7316.0, 7415.0, 7536.0, 7727.0, 7874.0, 8021.0, 8237.0, 8243.0, 8289.0, 8479.0, 8563.0, 8602.0, 8607.0, 8841.0, 8924.0, 9031.0, 9099.0, 9100.0, 9128.0, 9203.0, 9221.0, 9277.0, 9343.0, 9416.0, 9442.0, 9491.0, 9533.0, 9587.0, 9656.0, 9667.0, 9682.0, 9698.0, 9730.0, 9733.0, 9825.0, 10075.0, 10131.0, 10262.0, 10291.0, 10482.0, 10528.0, 10579.0, 10594.0, 10618.0, 10658.0, 10726.0, 10849.0, 10992.0, 11128.0, 11143.0, 11198.0, 11332.0, 22809.0, 22880.0, 22984.0, 22985.0, 23013.0, 23020.0, 23054.0, 23082.0, 23126.0, 23133.0, 23168.0, 23248.0, 23310.0, 23326.0, 23352.0, 23450.0, 23633.0, 23636.0, 23641.0, 24144.0, 24148.0, 24149.0, 25929.0, 25942.0, 26100.0, 27327.0, 27339.0, 28987.0, 29115.0, 29959.0, 51035.0, 51400.0, 51493.0, 51593.0, 51755.0, 54552.0, 54623.0, 54663.0, 54870.0, 54883.0, 54890.0, 55226.0, 55341.0, 55506.0, 55611.0, 55731.0, 55748.0, 55809.0, 56252.0, 56259.0, 56915.0, 57414.0, 57466.0, 57510.0, 57616.0, 57634.0, 57680.0, 57707.0, 58508.0, 60528.0, 63035.0, 63893.0, 64764.0, 64768.0, 64783.0, 64858.0, 65123.0, 78986.0, 79697.0, 79837.0, 79869.0, 84254.0, 89797.0, 91782.0, 116092.0, 117246.0, 133522.0, 140775.0, 144100.0, 163732.0, 171023.0, 221955.0, 283489.0, 340061.0 
GO:0005829 CC 1.77e-20 215/647  5293/29107 D02 cytosol                                  14.0, 16.0, 23.0, 47.0, 60.0, 71.0, 87.0, 91.0, 163.0, 211.0, 267.0, 535.0, 705.0, 794.0, 826.0, 832.0, 833.0, 1072.0, 1173.0, 1211.0, 1314.0, 1381.0, 1400.0, 1639.0, 1659.0, 1725.0, 1741.0, 1778.0, 1795.0, 2033.0, 2185.0, 2224.0, 2547.0, 2664.0, 2733.0, 2778.0, 2821.0, 2885.0, 2931.0, 2937.0, 3035.0, 3064.0, 3069.0, 3098.0, 3300.0, 3797.0, 4130.0, 4131.0, 4141.0, 4297.0, 4323.0, 4628.0, 4684.0, 4692.0, 4779.0, 4836.0, 4900.0, 5007.0, 5093.0, 5202.0, 5216.0, 5297.0, 5306.0, 5315.0, 5493.0, 5528.0, 5566.0, 5580.0, 5582.0, 5591.0, 5704.0, 5705.0, 5708.0, 5714.0, 5717.0, 5864.0, 6184.0, 6293.0, 6301.0, 6396.0, 6620.0, 6709.0, 6773.0, 6780.0, 6812.0, 6853.0, 7070.0, 7204.0, 7248.0, 7277.0, 7283.0, 7316.0, 7415.0, 7726.0, 7727.0, 7874.0, 7879.0, 8021.0, 8078.0, 8165.0, 8237.0, 8243.0, 8567.0, 8607.0, 8662.0, 8729.0, 8775.0, 8841.0, 8907.0, 8924.0, 9093.0, 9100.0, 9131.0, 9343.0, 9442.0, 9491.0, 9533.0, 9632.0, 9681.0, 9682.0, 9698.0, 9793.0, 9870.0, 9887.0, 9901.0, 10075.0, 10134.0, 10307.0, 10383.0, 10395.0, 10482.0, 10540.0, 10552.0, 10574.0, 10579.0, 10670.0, 10726.0, 10849.0, 11128.0, 11143.0, 11176.0, 11273.0, 11332.0, 22809.0, 22820.0, 22853.0, 22880.0, 22895.0, 22984.0, 22985.0, 23019.0, 23054.0, 23126.0, 23154.0, 23178.0, 23185.0, 23215.0, 23352.0, 23367.0, 23511.0, 24140.0, 24149.0, 25929.0, 25999.0, 26100.0, 26267.0, 26999.0, 27044.0, 27304.0, 27327.0, 28987.0, 29062.0, 30845.0, 51035.0, 51479.0, 51493.0, 54552.0, 54890.0, 55181.0, 55275.0, 55341.0, 55585.0, 55611.0, 55748.0, 55809.0, 55844.0, 56252.0, 56259.0, 56478.0, 56896.0, 56915.0, 57510.0, 57658.0, 57707.0, 58485.0, 60412.0, 60528.0, 60673.0, 63893.0, 63916.0, 64768.0, 79094.0, 79837.0, 79969.0, 84067.0, 84152.0, 84254.0, 84649.0, 91782.0, 113146.0, 133522.0, 144100.0, 144165.0, 203068.0, 340061.0 
GO:0005634 CC 3.78e-19 214/647  5386/29107 D05 nucleus                                  43.0, 60.0, 71.0, 103.0, 165.0, 267.0, 328.0, 334.0, 463.0, 506.0, 794.0, 1072.0, 1381.0, 1387.0, 1400.0, 1431.0, 1639.0, 1642.0, 1659.0, 1736.0, 1838.0, 1958.0, 2033.0, 2071.0, 2130.0, 2185.0, 2302.0, 2521.0, 2547.0, 2794.0, 2885.0, 2931.0, 3064.0, 3069.0, 3097.0, 3191.0, 3300.0, 3420.0, 3550.0, 4173.0, 4191.0, 4209.0, 4297.0, 4313.0, 4323.0, 4628.0, 4691.0, 4692.0, 4779.0, 4807.0, 4817.0, 4841.0, 4858.0, 4900.0, 5089.0, 5093.0, 5202.0, 5216.0, 5306.0, 5315.0, 5430.0, 5469.0, 5496.0, 5514.0, 5528.0, 5546.0, 5566.0, 5580.0, 5582.0, 5591.0, 5704.0, 5705.0, 5708.0, 5714.0, 5717.0, 5798.0, 6046.0, 6294.0, 6301.0, 6602.0, 6656.0, 6665.0, 6932.0, 6942.0, 7014.0, 7216.0, 7248.0, 7283.0, 7316.0, 7415.0, 7536.0, 7726.0, 7727.0, 7874.0, 8078.0, 8079.0, 8237.0, 8243.0, 8289.0, 8479.0, 8563.0, 8607.0, 8841.0, 8924.0, 9093.0, 9100.0, 9128.0, 9131.0, 9343.0, 9416.0, 9442.0, 9500.0, 9552.0, 9587.0, 9656.0, 9667.0, 9682.0, 9730.0, 9733.0, 9887.0, 9898.0, 10075.0, 10262.0, 10291.0, 10307.0, 10383.0, 10395.0, 10482.0, 10552.0, 10594.0, 10658.0, 10670.0, 10992.0, 11143.0, 22809.0, 22850.0, 22880.0, 22883.0, 22984.0, 22985.0, 23013.0, 23019.0, 23020.0, 23039.0, 23054.0, 23082.0, 23126.0, 23132.0, 23133.0, 23178.0, 23450.0, 23633.0, 23641.0, 23648.0, 24148.0, 25942.0, 25999.0, 26011.0, 26999.0, 27044.0, 27339.0, 29115.0, 30845.0, 51412.0, 51493.0, 51603.0, 51755.0, 54663.0, 54870.0, 54883.0, 54890.0, 54993.0, 55226.0, 55585.0, 55611.0, 55734.0, 55809.0, 56252.0, 56259.0, 56478.0, 56897.0, 57451.0, 57466.0, 57510.0, 57616.0, 57658.0, 57680.0, 57692.0, 57693.0, 58499.0, 58508.0, 60528.0, 63893.0, 64110.0, 64764.0, 64768.0, 64783.0, 65123.0, 78986.0, 79697.0, 79869.0, 81875.0, 84152.0, 84530.0, 84893.0, 90204.0, 113146.0, 114991.0, 116092.0, 133522.0, 144165.0, 163732.0, 203068.0, 283489.0 
GO:0070062 CC 2.12e-15 108/647  2169/29107 D06 extracellular exosome                    16.0, 47.0, 60.0, 71.0, 87.0, 165.0, 238.0, 309.0, 334.0, 411.0, 476.0, 491.0, 506.0, 535.0, 537.0, 633.0, 826.0, 832.0, 1072.0, 1173.0, 1292.0, 1314.0, 1431.0, 1508.0, 1642.0, 1759.0, 1778.0, 2629.0, 2720.0, 2734.0, 2778.0, 2806.0, 2821.0, 2885.0, 2937.0, 3191.0, 3482.0, 3643.0, 4141.0, 4191.0, 4249.0, 4363.0, 4628.0, 4691.0, 5093.0, 5216.0, 5297.0, 5306.0, 5315.0, 5493.0, 5566.0, 5580.0, 5641.0, 5660.0, 5705.0, 5708.0, 6301.0, 6396.0, 6709.0, 6734.0, 6780.0, 6812.0, 7070.0, 7277.0, 7316.0, 7415.0, 7879.0, 8455.0, 8607.0, 8662.0, 8775.0, 8907.0, 9114.0, 9416.0, 9667.0, 10075.0, 10211.0, 10383.0, 10493.0, 10525.0, 10540.0, 10552.0, 10574.0, 11041.0, 11332.0, 23013.0, 23193.0, 23385.0, 23646.0, 25813.0, 26999.0, 27044.0, 50865.0, 51479.0, 51596.0, 54732.0, 55118.0, 55506.0, 55611.0, 55748.0, 57535.0, 57699.0, 78986.0, 79837.0, 83442.0, 144100.0, 203068.0, 376267.0 
GO:0005737 CC 5.96e-15 183/647  4724/29107 D02 cytoplasm                                16.0, 60.0, 87.0, 103.0, 109.0, 165.0, 309.0, 328.0, 379.0, 463.0, 491.0, 705.0, 775.0, 833.0, 1072.0, 1314.0, 1387.0, 1620.0, 1639.0, 1642.0, 1725.0, 1736.0, 1759.0, 1838.0, 1958.0, 2130.0, 2185.0, 2224.0, 2664.0, 2720.0, 2733.0, 2885.0, 2931.0, 3035.0, 3064.0, 3069.0, 3191.0, 3550.0, 3980.0, 4130.0, 4141.0, 4191.0, 4209.0, 4323.0, 4628.0, 4817.0, 4826.0, 4836.0, 4858.0, 5007.0, 5093.0, 5202.0, 5216.0, 5297.0, 5306.0, 5315.0, 5430.0, 5493.0, 5496.0, 5566.0, 5580.0, 5641.0, 5705.0, 6046.0, 6301.0, 6620.0, 6665.0, 6780.0, 6812.0, 7204.0, 7248.0, 7277.0, 7283.0, 7286.0, 7316.0, 7415.0, 7726.0, 8079.0, 8455.0, 8563.0, 8567.0, 8841.0, 8924.0, 9099.0, 9100.0, 9131.0, 9221.0, 9500.0, 9568.0, 9587.0, 9667.0, 9698.0, 9730.0, 9733.0, 9793.0, 9796.0, 9825.0, 9870.0, 9887.0, 9898.0, 9901.0, 10075.0, 10307.0, 10383.0, 10395.0, 10482.0, 10528.0, 10540.0, 10574.0, 10579.0, 10653.0, 10658.0, 10670.0, 10726.0, 10982.0, 22880.0, 22924.0, 23039.0, 23126.0, 23178.0, 23339.0, 23367.0, 23428.0, 23633.0, 23636.0, 24140.0, 24144.0, 25778.0, 25805.0, 25861.0, 25864.0, 25929.0, 25999.0, 26001.0, 26011.0, 26267.0, 26999.0, 27102.0, 27242.0, 27304.0, 27339.0, 29959.0, 30845.0, 50865.0, 51035.0, 51493.0, 51593.0, 51603.0, 54550.0, 54623.0, 54870.0, 55764.0, 56478.0, 56915.0, 57510.0, 57707.0, 60412.0, 63893.0, 64858.0, 65123.0, 78986.0, 79094.0, 79869.0, 81788.0, 83442.0, 83658.0, 83660.0, 84152.0, 84254.0, 84926.0, 85300.0, 113146.0, 140775.0, 157922.0, 163732.0, 166614.0, 203068.0, 283489.0, 376267.0, 387856.0, 399979.0, 100462981.0, 100463486.0 
GO:0005886 CC 8.34e-12 167/647  4502/29107 D03 plasma membrane                          14.0, 40.0, 43.0, 47.0, 60.0, 71.0, 87.0, 91.0, 109.0, 163.0, 238.0, 334.0, 379.0, 476.0, 478.0, 491.0, 492.0, 506.0, 535.0, 775.0, 826.0, 887.0, 955.0, 1128.0, 1173.0, 1211.0, 1435.0, 1650.0, 1741.0, 1759.0, 1804.0, 1838.0, 1944.0, 1948.0, 1949.0, 2030.0, 2057.0, 2130.0, 2583.0, 2734.0, 2806.0, 2821.0, 2847.0, 2885.0, 2899.0, 3036.0, 3069.0, 3163.0, 3482.0, 3643.0, 3765.0, 3897.0, 4043.0, 4131.0, 4313.0, 4323.0, 4354.0, 4363.0, 4684.0, 4836.0, 4987.0, 5007.0, 5297.0, 5362.0, 5493.0, 5580.0, 5582.0, 5660.0, 5798.0, 5864.0, 6543.0, 6567.0, 6709.0, 6773.0, 6780.0, 6786.0, 6812.0, 6836.0, 6861.0, 6869.0, 7070.0, 7248.0, 7316.0, 7727.0, 7879.0, 8455.0, 8567.0, 8775.0, 8841.0, 8907.0, 8924.0, 9254.0, 9369.0, 9427.0, 9500.0, 9568.0, 9793.0, 9900.0, 9990.0, 10079.0, 10211.0, 10368.0, 10579.0, 10618.0, 10653.0, 11120.0, 22985.0, 23025.0, 23208.0, 23250.0, 23344.0, 23352.0, 23385.0, 23428.0, 25805.0, 25861.0, 25921.0, 25999.0, 26011.0, 26470.0, 26504.0, 26507.0, 27242.0, 30845.0, 51310.0, 53916.0, 54550.0, 54870.0, 55959.0, 57156.0, 57419.0, 57451.0, 57468.0, 57535.0, 57616.0, 57657.0, 57692.0, 57699.0, 57863.0, 60412.0, 63035.0, 79837.0, 81035.0, 81502.0, 83660.0, 83692.0, 84866.0, 85455.0, 91584.0, 91663.0, 112476.0, 113146.0, 114787.0, 121665.0, 124925.0, 127833.0, 140679.0, 145270.0, 152579.0, 192683.0, 205147.0, 221061.0, 221955.0, 340061.0, 376267.0, 400451.0, 440435.0 
GO:0098978 CC 2.37e-11  31/647   333/29107 D04 glutamatergic synapse                    60.0, 87.0, 163.0, 491.0, 492.0, 1128.0, 1173.0, 1741.0, 1759.0, 1948.0, 1949.0, 2185.0, 2563.0, 2899.0, 4900.0, 5216.0, 6780.0, 6812.0, 7415.0, 8775.0, 9746.0, 9900.0, 10211.0, 10368.0, 22883.0, 50632.0, 80863.0, 84152.0, 112476.0, 347730.0, 388662.0 
GO:0005794 CC 6.59e-11  57/647   988/29107 D05 Golgi apparatus                          43.0, 109.0, 267.0, 411.0, 476.0, 478.0, 535.0, 955.0, 1759.0, 2583.0, 2629.0, 2664.0, 2720.0, 2734.0, 2885.0, 3064.0, 3482.0, 4043.0, 4249.0, 5007.0, 5798.0, 6293.0, 6853.0, 7425.0, 8120.0, 8720.0, 8729.0, 8841.0, 9382.0, 9777.0, 10618.0, 11041.0, 22820.0, 22853.0, 22895.0, 23193.0, 23385.0, 23423.0, 26003.0, 27327.0, 53349.0, 54732.0, 54890.0, 55275.0, 57414.0, 57451.0, 57613.0, 58485.0, 78986.0, 79969.0, 85462.0, 121665.0, 149175.0, 222865.0, 340061.0, 376267.0, 400451.0 
GO:0043025 CC 1.20e-10  31/647   355/29107 D03 neuronal cell body                       40.0, 267.0, 478.0, 1620.0, 1639.0, 1741.0, 2185.0, 2563.0, 2664.0, 2931.0, 3897.0, 4130.0, 4131.0, 4900.0, 5798.0, 6543.0, 6620.0, 6750.0, 6780.0, 6861.0, 9900.0, 22853.0, 23154.0, 25861.0, 26504.0, 51035.0, 56896.0, 57468.0, 57657.0, 84152.0, 124925.0 
GO:0030425 CC 1.41e-10  34/647   423/29107 D05 dendrite                                 267.0, 775.0, 794.0, 1128.0, 1620.0, 1838.0, 2185.0, 2563.0, 2899.0, 3064.0, 3897.0, 4130.0, 4131.0, 5582.0, 6543.0, 6780.0, 6853.0, 7070.0, 9746.0, 9900.0, 10368.0, 23154.0, 23208.0, 25921.0, 26504.0, 51035.0, 54550.0, 56896.0, 57451.0, 57463.0, 57657.0, 57692.0, 85300.0, 140679.0 
GO:0048471 CC 1.42e-10  46/647   713/29107 D02 perinuclear region of cytoplasm          43.0, 267.0, 309.0, 328.0, 535.0, 1113.0, 1435.0, 1508.0, 2185.0, 2521.0, 2720.0, 3064.0, 3482.0, 4131.0, 5007.0, 5566.0, 5580.0, 5582.0, 5641.0, 5864.0, 6293.0, 6812.0, 6855.0, 6861.0, 7248.0, 7415.0, 9099.0, 9131.0, 9491.0, 9681.0, 10079.0, 22853.0, 23208.0, 26999.0, 30845.0, 53349.0, 53916.0, 55275.0, 56897.0, 57414.0, 57692.0, 84649.0, 85300.0, 124925.0, 340061.0, 376267.0 
GO:0030424 CC 1.20e-09  28/647   324/29107 D05 axon                                     60.0, 476.0, 478.0, 1639.0, 2563.0, 2664.0, 2899.0, 2931.0, 3064.0, 3643.0, 3897.0, 4130.0, 4131.0, 4900.0, 5864.0, 6543.0, 6812.0, 6853.0, 6861.0, 8567.0, 23208.0, 27242.0, 54550.0, 55714.0, 79969.0, 85300.0, 127833.0, 347730.0 
GO:0016607 CC 4.23e-09  31/647   411/29107 D03 nuclear speck                            328.0, 535.0, 2057.0, 3550.0, 4841.0, 5093.0, 5546.0, 5566.0, 6046.0, 6651.0, 9128.0, 9343.0, 9733.0, 10291.0, 10482.0, 10594.0, 10992.0, 11176.0, 11273.0, 22985.0, 24144.0, 24148.0, 27339.0, 51755.0, 54883.0, 54890.0, 56252.0, 56478.0, 57634.0, 64783.0, 79595.0 
GO:0030672 CC 8.66e-09  13/647    74/29107 D08 synaptic vesicle membrane                1211.0, 6853.0, 6855.0, 6861.0, 9900.0, 22895.0, 23025.0, 55530.0, 80863.0, 112476.0, 127833.0, 140679.0, 192683.0 
GO:0030426 CC 5.31e-08  16/647   134/29107 D03 growth cone                              267.0, 1314.0, 1400.0, 1741.0, 2185.0, 4131.0, 7070.0, 7248.0, 10540.0, 22853.0, 25861.0, 57451.0, 57616.0, 85300.0, 114787.0, 347730.0 
GO:0071005 CC 1.27e-07  10/647    50/29107 D05 U2-type precatalytic spliceosome         3550.0, 9128.0, 9343.0, 10262.0, 10291.0, 10594.0, 10992.0, 23020.0, 23450.0, 24148.0 
GO:0005730 CC 1.59e-07  56/647  1186/29107 D05 nucleolus                                103.0, 328.0, 379.0, 705.0, 1736.0, 2130.0, 2547.0, 2733.0, 2885.0, 2975.0, 3421.0, 4141.0, 4691.0, 4839.0, 5007.0, 5469.0, 5591.0, 6389.0, 6749.0, 8479.0, 8602.0, 9221.0, 9277.0, 9416.0, 9442.0, 9587.0, 9793.0, 9875.0, 10528.0, 10849.0, 11176.0, 22984.0, 23133.0, 23168.0, 23185.0, 23450.0, 23641.0, 24144.0, 25942.0, 26071.0, 54552.0, 54663.0, 55226.0, 55661.0, 56915.0, 57062.0, 57707.0, 64768.0, 79697.0, 80335.0, 81875.0, 116092.0, 117246.0, 161424.0, 441518.0, 677828.0 
GO:0005789 CC 1.75e-07  49/647   974/29107 D04 endoplasmic reticulum membrane           267.0, 537.0, 1314.0, 1650.0, 1798.0, 2677.0, 3163.0, 3703.0, 4779.0, 5007.0, 6184.0, 6396.0, 6734.0, 6786.0, 6836.0, 7316.0, 7415.0, 8720.0, 8760.0, 9632.0, 9746.0, 9854.0, 10134.0, 10195.0, 10682.0, 10956.0, 11161.0, 22820.0, 22883.0, 23065.0, 23141.0, 23250.0, 23344.0, 23423.0, 23646.0, 26003.0, 26470.0, 51604.0, 53349.0, 54732.0, 57535.0, 60673.0, 64764.0, 80346.0, 81502.0, 84197.0, 84649.0, 254531.0, 340061.0 
GO:0005887 CC 2.24e-07  63/647  1413/29107 D04 integral component of plasma membrane    40.0, 91.0, 109.0, 238.0, 491.0, 492.0, 775.0, 1128.0, 1948.0, 1949.0, 2030.0, 2057.0, 2563.0, 2847.0, 2899.0, 3036.0, 3482.0, 3643.0, 4323.0, 4363.0, 4987.0, 5362.0, 6543.0, 6567.0, 6786.0, 6869.0, 7070.0, 8455.0, 8506.0, 9369.0, 9427.0, 9568.0, 9990.0, 10134.0, 10682.0, 11120.0, 22853.0, 23250.0, 23385.0, 23428.0, 26011.0, 27242.0, 50632.0, 51310.0, 55714.0, 56097.0, 56098.0, 56103.0, 56109.0, 56110.0, 56111.0, 56113.0, 56134.0, 56142.0, 57419.0, 57451.0, 57468.0, 57535.0, 57657.0, 91584.0, 92211.0, 222865.0, 388662.0 
GO:0005765 CC 4.87e-07  24/647   331/29107 D07 lysosomal membrane                       309.0, 533.0, 535.0, 1173.0, 1534.0, 2629.0, 5660.0, 6396.0, 7879.0, 8907.0, 9114.0, 9681.0, 10211.0, 10670.0, 23208.0, 23250.0, 23339.0, 23385.0, 23646.0, 51479.0, 55823.0, 57535.0, 57707.0, 221955.0 
GO:0005681 CC 6.56e-07  12/647    89/29107 D03 spliceosomal complex                     1659.0, 4691.0, 6626.0, 7536.0, 9128.0, 10262.0, 10291.0, 10992.0, 23020.0, 24144.0, 24148.0, 56259.0 
GO:0008021 CC 7.93e-07  14/647   125/29107 D09 synaptic vesicle                         1759.0, 5864.0, 6853.0, 6855.0, 9114.0, 9900.0, 22895.0, 23208.0, 23385.0, 54732.0, 55530.0, 112476.0, 376267.0, 388662.0 
GO:0098982 CC 1.64e-06  10/647    65/29107 D04 GABA-ergic synapse                       491.0, 492.0, 2563.0, 9746.0, 9900.0, 10211.0, 22883.0, 140679.0, 347730.0, 388662.0 
GO:0071013 CC 2.89e-06  11/647    85/29107 D04 catalytic step 2 spliceosome             1659.0, 9343.0, 9416.0, 10291.0, 10594.0, 10992.0, 23020.0, 23450.0, 24144.0, 24148.0, 27339.0 
GO:0045202 CC 5.65e-06  25/647   407/29107 D03 synapse                                  43.0, 60.0, 478.0, 794.0, 1128.0, 1759.0, 1838.0, 2563.0, 4130.0, 4131.0, 5798.0, 6543.0, 6750.0, 8662.0, 9990.0, 22895.0, 23208.0, 25861.0, 26999.0, 57451.0, 57468.0, 60412.0, 83660.0, 85300.0, 145270.0 
GO:0030133 CC 7.04e-06  11/647    93/29107 D07 transport vesicle                        633.0, 1113.0, 1314.0, 3482.0, 6836.0, 7425.0, 10618.0, 11161.0, 22820.0, 23423.0, 54732.0 
GO:0010494 CC 7.90e-06  10/647    77/29107 D07 cytoplasmic stress granule               6780.0, 7415.0, 9698.0, 9898.0, 10482.0, 10658.0, 11273.0, 23185.0, 23215.0, 23367.0 
GO:0043005 CC 8.66e-06  22/647   339/29107 D04 neuron projection                        794.0, 1639.0, 2563.0, 2821.0, 2847.0, 4130.0, 4684.0, 4987.0, 6855.0, 9568.0, 9900.0, 22895.0, 23025.0, 23208.0, 26011.0, 26999.0, 55714.0, 57451.0, 57468.0, 57699.0, 85300.0, 140679.0 
GO:0043204 CC 1.27e-05  14/647   158/29107 D02 perikaryon                               460.0, 775.0, 1400.0, 2521.0, 2806.0, 2899.0, 4131.0, 4692.0, 5798.0, 6543.0, 23154.0, 23208.0, 57463.0, 57699.0 
GO:0000781 CC 1.46e-05  14/647   160/29107 D03 chromosome, telomeric region             328.0, 1642.0, 2547.0, 4173.0, 5514.0, 5591.0, 7014.0, 8563.0, 24144.0, 55226.0, 55506.0, 56897.0, 64858.0, 80335.0 
GO:0048786 CC 2.15e-05   7/647    39/29107 D02 presynaptic active zone                  5864.0, 6853.0, 6855.0, 9900.0, 10211.0, 23025.0, 140679.0 
GO:0005783 CC 2.18e-05  45/647  1036/29107 D05 endoplasmic reticulum                    267.0, 328.0, 476.0, 478.0, 1620.0, 1650.0, 2629.0, 3064.0, 4043.0, 5580.0, 6184.0, 6780.0, 6786.0, 7070.0, 7415.0, 8760.0, 9491.0, 9900.0, 10134.0, 10195.0, 10525.0, 10682.0, 10956.0, 11161.0, 22820.0, 23141.0, 23250.0, 23344.0, 23385.0, 23423.0, 51035.0, 53349.0, 54732.0, 55341.0, 55959.0, 57451.0, 58485.0, 64764.0, 79837.0, 80346.0, 81502.0, 84649.0, 124925.0, 254531.0, 347730.0 
GO:0022624 CC 2.65e-05   5/647    17/29107 D02 proteasome accessory complex             5704.0, 5705.0, 5708.0, 5714.0, 5717.0 
GO:0035578 CC 3.50e-05  10/647    91/29107 D07 azurophil granule lumen                  47.0, 411.0, 1778.0, 2720.0, 5580.0, 7415.0, 10383.0, 10493.0, 58485.0, 203068.0 
GO:0016604 CC 3.91e-05  20/647   321/29107 D02 nuclear body                             463.0, 1387.0, 1435.0, 1659.0, 5514.0, 6932.0, 6942.0, 7014.0, 7536.0, 7874.0, 9031.0, 9656.0, 9667.0, 25929.0, 51593.0, 55341.0, 63893.0, 64858.0, 83442.0, 283489.0 
GO:0005874 CC 4.45e-05  19/647   298/29107 D06 microtubule                              1639.0, 1759.0, 1778.0, 2931.0, 3797.0, 4130.0, 4131.0, 6786.0, 7277.0, 7283.0, 10383.0, 10540.0, 10574.0, 10726.0, 79969.0, 83658.0, 85462.0, 157922.0, 203068.0 
GO:0010008 CC 5.40e-05  16/647   227/29107 D06 endosome membrane                        533.0, 535.0, 537.0, 3482.0, 3643.0, 6293.0, 7316.0, 7879.0, 9114.0, 11230.0, 23154.0, 23385.0, 30845.0, 51479.0, 55275.0, 376267.0 
GO:0005925 CC 7.30e-05  23/647   418/29107 D05 focal adhesion                           60.0, 71.0, 87.0, 309.0, 1072.0, 1948.0, 2185.0, 3482.0, 3897.0, 4323.0, 5216.0, 5297.0, 7070.0, 9656.0, 10211.0, 10395.0, 10525.0, 10982.0, 23385.0, 30845.0, 79969.0, 83660.0, 83692.0 
GO:0042470 CC 7.90e-05  10/647   100/29107 D08 melanosome                               309.0, 476.0, 535.0, 1508.0, 4323.0, 6184.0, 10211.0, 23193.0, 23385.0, 27044.0 
GO:0030176 CC 8.43e-05  11/647   121/29107 D05 integral component of endoplasmic reticulum membrane 267.0, 1798.0, 6786.0, 10237.0, 23065.0, 23141.0, 23344.0, 51604.0, 57414.0, 84649.0, 340061.0 
GO:0071006 CC 1.04e-04   4/647    12/29107 D05 U2-type catalytic step 1 spliceosome     10594.0, 23020.0, 27339.0, 54883.0 
GO:1904813 CC 1.05e-04  11/647   124/29107 D05 ficolin-1-rich granule lumen             47.0, 411.0, 1508.0, 2547.0, 2720.0, 2821.0, 5315.0, 5708.0, 5717.0, 7415.0, 10075.0 
GO:0035371 CC 1.29e-04   5/647    23/29107 D03 microtubule plus-end                     1639.0, 9793.0, 10982.0, 22924.0, 25999.0 
GO:0030688 CC 1.47e-04   4/647    13/29107 D04 preribosome, small subunit precursor     705.0, 28987.0, 117246.0, 161424.0 
GO:0060077 CC 2.03e-04   4/647    14/29107 D04 inhibitory synapse                       1838.0, 23208.0, 84966.0, 140679.0 
GO:0046540 CC 2.06e-04   6/647    39/29107 D06 U4/U6 x U5 tri-snRNP complex             9128.0, 9343.0, 9416.0, 10594.0, 23020.0, 24148.0 
GO:0097433 CC 2.08e-04   3/647     6/29107 D02 dense body                               60.0, 71.0, 27044.0 
GO:0098794 CC 2.49e-04   9/647    94/29107 D02 postsynapse                              163.0, 1173.0, 2030.0, 2931.0, 6543.0, 6812.0, 8775.0, 23154.0, 388662.0 
GO:0045211 CC 2.88e-04  11/647   139/29107 D05 postsynaptic membrane                    2899.0, 4900.0, 9093.0, 9568.0, 9746.0, 22883.0, 22895.0, 57451.0, 57692.0, 84966.0, 221955.0 
GO:0098685 CC 3.41e-04   8/647    78/29107 D04 Schaffer collateral - CA1 synapse        60.0, 71.0, 832.0, 1128.0, 6853.0, 6855.0, 10368.0, 23208.0 
GO:0032991 CC 3.50e-04  29/647   643/29107 D01 protein-containing complex               60.0, 238.0, 267.0, 476.0, 1292.0, 1642.0, 2547.0, 2664.0, 2806.0, 3064.0, 4692.0, 5018.0, 5591.0, 5864.0, 6812.0, 7248.0, 7415.0, 7874.0, 9100.0, 9500.0, 9746.0, 9793.0, 22895.0, 23065.0, 26100.0, 26504.0, 51593.0, 57680.0, 203068.0 
GO:0032588 CC 3.95e-04   9/647   100/29107 D04 trans-Golgi network membrane             1211.0, 3482.0, 6293.0, 8907.0, 9382.0, 10079.0, 25999.0, 55275.0, 192683.0 
GO:0097440 CC 4.57e-04   4/647    17/29107 D06 apical dendrite                          2185.0, 2931.0, 4131.0, 124925.0 
GO:0044316 CC 4.93e-04   2/647     2/29107 D04 cone cell pedicle                        57657.0, 140679.0 
GO:0035101 CC 4.93e-04   2/647     2/29107 D04 FACT complex                             6749.0, 11198.0 
GO:0000139 CC 5.20e-04  27/647   587/29107 D05 Golgi membrane                           955.0, 1314.0, 2583.0, 2734.0, 4249.0, 4684.0, 5007.0, 6836.0, 8720.0, 8729.0, 8907.0, 9382.0, 9746.0, 10075.0, 11041.0, 22820.0, 22883.0, 23423.0, 23646.0, 25789.0, 26003.0, 54732.0, 57414.0, 84752.0, 149175.0, 192683.0, 222865.0 
GO:0005694 CC 5.22e-04  13/647   198/29107 D05 chromosome                               705.0, 2033.0, 4691.0, 5430.0, 7874.0, 8237.0, 8243.0, 9656.0, 10849.0, 11143.0, 55661.0, 116092.0, 117246.0 
GO:0098793 CC 5.28e-04   9/647   104/29107 D02 presynapse                               60.0, 491.0, 1173.0, 2030.0, 6543.0, 8775.0, 23208.0, 85300.0, 112476.0 
GO:0044327 CC 5.63e-04   3/647     8/29107 D02 dendritic spine head                     2521.0, 4900.0, 84152.0 
GO:0036513 CC 5.63e-04   3/647     8/29107 D03 Derlin-1 retrotranslocation complex      267.0, 7415.0, 81502.0 
GO:0005739 CC 7.13e-04  48/647  1307/29107 D05 mitochondrion                            16.0, 211.0, 309.0, 328.0, 411.0, 506.0, 1431.0, 2806.0, 2931.0, 3035.0, 3098.0, 3420.0, 3421.0, 3980.0, 4191.0, 4313.0, 4720.0, 4817.0, 4836.0, 5018.0, 5202.0, 5315.0, 5566.0, 5580.0, 6389.0, 6586.0, 6812.0, 8165.0, 8729.0, 9093.0, 9131.0, 9673.0, 10131.0, 10134.0, 10849.0, 10939.0, 10989.0, 11332.0, 23385.0, 25813.0, 51253.0, 51603.0, 53349.0, 56652.0, 60528.0, 84273.0, 84649.0, 133522.0 
GO:0008540 CC 8.31e-04   3/647     9/29107 D02 proteasome regulatory particle, base subcomplex 5704.0, 5705.0, 5708.0 
GO:0035267 CC 8.83e-04   4/647    20/29107 D09 NuA4 histone acetyltransferase complex   60.0, 8607.0, 51412.0, 57634.0 
GO:0005682 CC 8.83e-04   4/647    20/29107 D05 U5 snRNP                                 9416.0, 10594.0, 23020.0, 24148.0 
GO:0005768 CC 1.06e-03  16/647   296/29107 D07 endosome                                 460.0, 476.0, 2885.0, 3482.0, 4043.0, 5798.0, 5864.0, 10079.0, 10211.0, 10618.0, 50632.0, 51479.0, 53916.0, 55823.0, 340061.0, 376267.0 
GO:0005770 CC 1.07e-03  10/647   138/29107 D08 late endosome                            3064.0, 3482.0, 3643.0, 5641.0, 5660.0, 7879.0, 23339.0, 55823.0, 57535.0, 84866.0 
GO:0016234 CC 1.07e-03   4/647    21/29107 D03 inclusion body                           3064.0, 5704.0, 5705.0, 6620.0 
GO:0005697 CC 1.07e-03   4/647    21/29107 D03 telomerase holoenzyme complex            1736.0, 9887.0, 54552.0, 55226.0 
GO:0000502 CC 1.11e-03   6/647    53/29107 D05 proteasome complex                       5704.0, 5705.0, 5708.0, 5714.0, 5717.0, 7415.0 
GO:0043195 CC 1.11e-03   6/647    53/29107 D03 terminal bouton                          794.0, 2899.0, 5864.0, 6855.0, 23025.0, 23208.0 
GO:0001650 CC 1.19e-03  10/647   140/29107 D02 fibrillar center                         1736.0, 4841.0, 9221.0, 9682.0, 9730.0, 9825.0, 9875.0, 10528.0, 10849.0, 55809.0 
GO:0043231 CC 1.21e-03  34/647   847/29107 D04 intracellular membrane-bounded organelle 491.0, 492.0, 535.0, 705.0, 1650.0, 1798.0, 2720.0, 4209.0, 5007.0, 5660.0, 6396.0, 6602.0, 6709.0, 7415.0, 7425.0, 9093.0, 9343.0, 9667.0, 10237.0, 23054.0, 23193.0, 23250.0, 26504.0, 26507.0, 27327.0, 30845.0, 51479.0, 51493.0, 55275.0, 56478.0, 57658.0, 84649.0, 121665.0, 399979.0 
GO:0099056 CC 1.23e-03   6/647    54/29107 D06 integral component of presynaptic membrane 492.0, 1128.0, 1948.0, 1949.0, 23385.0, 112476.0 
GO:0005721 CC 1.29e-03   4/647    22/29107 D04 pericentric heterochromatin              9031.0, 9682.0, 23310.0, 114991.0 
GO:0005795 CC 1.29e-03   5/647    37/29107 D04 Golgi stack                              8720.0, 8729.0, 25999.0, 53349.0, 55959.0 
GO:0005811 CC 1.36e-03   8/647    96/29107 D05 lipid droplet                            7248.0, 7415.0, 7879.0, 8729.0, 10134.0, 27339.0, 53349.0, 84649.0 
GO:0033181 CC 1.46e-03   2/647     3/29107 D05 plasma membrane proton-transporting V-type ATPase complex 537.0, 9114.0 
GO:0005764 CC 1.47e-03  15/647   277/29107 D07 lysosome                                 411.0, 1508.0, 2629.0, 3643.0, 5641.0, 5660.0, 5864.0, 7879.0, 8078.0, 9681.0, 10670.0, 23208.0, 55823.0, 57535.0, 84866.0 
GO:0043679 CC 1.49e-03   6/647    56/29107 D03 axon terminus                            1128.0, 5798.0, 6543.0, 6620.0, 9114.0, 112476.0 
GO:0005881 CC 1.63e-03   6/647    57/29107 D07 cytoplasmic microtubule                  1778.0, 7283.0, 10982.0, 80346.0, 85462.0, 145483.0 
GO:0032040 CC 1.65e-03   5/647    39/29107 D04 small-subunit processome                 5591.0, 8602.0, 9277.0, 10528.0, 22984.0 
GO:0005667 CC 1.75e-03  12/647   199/29107 D02 transcription regulator complex          328.0, 463.0, 1387.0, 2033.0, 2547.0, 5089.0, 5591.0, 6665.0, 9442.0, 22809.0, 23054.0, 55809.0 
GO:0005791 CC 1.79e-03   6/647    58/29107 D06 rough endoplasmic reticulum              411.0, 5315.0, 6184.0, 6780.0, 81502.0, 121665.0 
GO:0035097 CC 1.80e-03   4/647    24/29107 D05 histone methyltransferase complex        4297.0, 23054.0, 58508.0, 80335.0 
GO:0098839 CC 1.85e-03   5/647    40/29107 D06 postsynaptic density membrane            491.0, 775.0, 10368.0, 80863.0, 112476.0 
GO:0005684 CC 2.07e-03   3/647    12/29107 D04 U2-type spliceosomal complex             10291.0, 10992.0, 54883.0 
GO:0048787 CC 2.07e-03   3/647    12/29107 D05 presynaptic active zone membrane         6812.0, 8506.0, 23208.0 
GO:0008250 CC 2.07e-03   3/647    12/29107 D04 oligosaccharyltransferase complex        1650.0, 3703.0, 6184.0 
GO:0055037 CC 2.18e-03   9/647   127/29107 D08 recycling endosome                       6293.0, 7283.0, 10079.0, 22853.0, 23208.0, 23250.0, 53916.0, 55275.0, 376267.0 
GO:1990904 CC 2.30e-03  10/647   153/29107 D02 ribonucleoprotein complex                60.0, 1995.0, 2975.0, 3191.0, 4691.0, 8607.0, 9343.0, 10658.0, 23636.0, 51593.0 
GO:0005802 CC 2.63e-03  11/647   182/29107 D04 trans-Golgi network                      2629.0, 3482.0, 5007.0, 8729.0, 10079.0, 10618.0, 23208.0, 23250.0, 25999.0, 57535.0, 79094.0 
GO:0030126 CC 2.65e-03   3/647    13/29107 D05 COPI vesicle coat                        1314.0, 22820.0, 23423.0 
GO:0005515 MF 3.26e-66 489/647 12418/29107 D02 protein binding                          14.0, 23.0, 40.0, 43.0, 47.0, 60.0, 71.0, 87.0, 91.0, 103.0, 163.0, 211.0, 238.0, 267.0, 309.0, 328.0, 334.0, 379.0, 463.0, 476.0, 478.0, 491.0, 492.0, 506.0, 533.0, 535.0, 537.0, 633.0, 705.0, 775.0, 826.0, 832.0, 833.0, 887.0, 1072.0, 1114.0, 1128.0, 1173.0, 1211.0, 1292.0, 1314.0, 1381.0, 1387.0, 1400.0, 1435.0, 1508.0, 1534.0, 1620.0, 1639.0, 1642.0, 1650.0, 1659.0, 1725.0, 1736.0, 1741.0, 1759.0, 1778.0, 1795.0, 1798.0, 1838.0, 1944.0, 1948.0, 1949.0, 1958.0, 2006.0, 2033.0, 2057.0, 2071.0, 2130.0, 2185.0, 2224.0, 2302.0, 2521.0, 2547.0, 2563.0, 2629.0, 2664.0, 2720.0, 2733.0, 2778.0, 2821.0, 2885.0, 2931.0, 2937.0, 2975.0, 3036.0, 3064.0, 3069.0, 3098.0, 3163.0, 3191.0, 3300.0, 3421.0, 3482.0, 3550.0, 3643.0, 3703.0, 3765.0, 3797.0, 3897.0, 3914.0, 3980.0, 4043.0, 4130.0, 4131.0, 4173.0, 4209.0, 4297.0, 4313.0, 4323.0, 4354.0, 4628.0, 4684.0, 4691.0, 4692.0, 4720.0, 4779.0, 4807.0, 4836.0, 4839.0, 4841.0, 4987.0, 5007.0, 5018.0, 5089.0, 5093.0, 5202.0, 5216.0, 5297.0, 5306.0, 5315.0, 5362.0, 5430.0, 5469.0, 5493.0, 5496.0, 5514.0, 5528.0, 5546.0, 5566.0, 5580.0, 5582.0, 5591.0, 5660.0, 5704.0, 5705.0, 5708.0, 5714.0, 5717.0, 5798.0, 5864.0, 6046.0, 6184.0, 6293.0, 6294.0, 6301.0, 6389.0, 6396.0, 6602.0, 6620.0, 6626.0, 6651.0, 6656.0, 6665.0, 6668.0, 6709.0, 6749.0, 6750.0, 6773.0, 6780.0, 6786.0, 6812.0, 6830.0, 6836.0, 6855.0, 6869.0, 6932.0, 6942.0, 7014.0, 7070.0, 7204.0, 7216.0, 7248.0, 7277.0, 7283.0, 7286.0, 7316.0, 7415.0, 7536.0, 7726.0, 7874.0, 7879.0, 8021.0, 8078.0, 8079.0, 8165.0, 8237.0, 8243.0, 8289.0, 8479.0, 8506.0, 8563.0, 8567.0, 8607.0, 8662.0, 8729.0, 8760.0, 8775.0, 8841.0, 8907.0, 8924.0, 9031.0, 9093.0, 9099.0, 9100.0, 9114.0, 9128.0, 9131.0, 9203.0, 9221.0, 9343.0, 9382.0, 9416.0, 9442.0, 9491.0, 9500.0, 9533.0, 9552.0, 9568.0, 9587.0, 9632.0, 9656.0, 9667.0, 9682.0, 9698.0, 9730.0, 9733.0, 9746.0, 9777.0, 9793.0, 9825.0, 9854.0, 9870.0, 9887.0, 9898.0, 9901.0, 10075.0, 10079.0, 10131.0, 10134.0, 10195.0, 10211.0, 10237.0, 10262.0, 10291.0, 10307.0, 10383.0, 10395.0, 10482.0, 10493.0, 10525.0, 10528.0, 10540.0, 10574.0, 10594.0, 10618.0, 10658.0, 10670.0, 10682.0, 10726.0, 10939.0, 10956.0, 10982.0, 10989.0, 10992.0, 11041.0, 11072.0, 11143.0, 11161.0, 11176.0, 11198.0, 11230.0, 11273.0, 11332.0, 22809.0, 22820.0, 22850.0, 22853.0, 22880.0, 22883.0, 22895.0, 22924.0, 22984.0, 22985.0, 23013.0, 23019.0, 23020.0, 23039.0, 23054.0, 23126.0, 23132.0, 23133.0, 23141.0, 23154.0, 23168.0, 23178.0, 23185.0, 23193.0, 23208.0, 23250.0, 23276.0, 23310.0, 23326.0, 23339.0, 23344.0, 23352.0, 23367.0, 23385.0, 23428.0, 23450.0, 23633.0, 23636.0, 23641.0, 23646.0, 23648.0, 24140.0, 24144.0, 24148.0, 25805.0, 25813.0, 25861.0, 25921.0, 25929.0, 25942.0, 25999.0, 26001.0, 26003.0, 26011.0, 26071.0, 26100.0, 26267.0, 26504.0, 26507.0, 26999.0, 27044.0, 27102.0, 27122.0, 27242.0, 27304.0, 27327.0, 27339.0, 28987.0, 29062.0, 29115.0, 29959.0, 30845.0, 50632.0, 51035.0, 51310.0, 51400.0, 51479.0, 51493.0, 51593.0, 51596.0, 51603.0, 51604.0, 51755.0, 53349.0, 53916.0, 54550.0, 54552.0, 54623.0, 54663.0, 54682.0, 54732.0, 54870.0, 54883.0, 55118.0, 55181.0, 55226.0, 55275.0, 55324.0, 55506.0, 55530.0, 55585.0, 55611.0, 55633.0, 55661.0, 55731.0, 55734.0, 55764.0, 55809.0, 55823.0, 55844.0, 56111.0, 56252.0, 56259.0, 56478.0, 56896.0, 56897.0, 56915.0, 56941.0, 57136.0, 57463.0, 57510.0, 57616.0, 57634.0, 57657.0, 57658.0, 57680.0, 57692.0, 57693.0, 57707.0, 57863.0, 58485.0, 58499.0, 58508.0, 60412.0, 60673.0, 63027.0, 63893.0, 63916.0, 64110.0, 64768.0, 64783.0, 64858.0, 65123.0, 78986.0, 79094.0, 79137.0, 79697.0, 79837.0, 79869.0, 80222.0, 80335.0, 80346.0, 80742.0, 81502.0, 81788.0, 81875.0, 83442.0, 83658.0, 83660.0, 83692.0, 84067.0, 84152.0, 84197.0, 84254.0, 84273.0, 84530.0, 84649.0, 84866.0, 84893.0, 85300.0, 89797.0, 91663.0, 91782.0, 93099.0, 112476.0, 113146.0, 114991.0, 116092.0, 117246.0, 121665.0, 124925.0, 127833.0, 140775.0, 140831.0, 144100.0, 144165.0, 145483.0, 171023.0, 192683.0, 203068.0, 205147.0, 220004.0, 221061.0, 221955.0, 222865.0, 283212.0, 283450.0, 283489.0, 340061.0, 376267.0, 387856.0, 388662.0, 399979.0, 440836.0, 441518.0 
GO:0003723 MF 2.70e-34 114/647  1389/29107 D04 RNA binding                              23.0, 103.0, 328.0, 705.0, 1431.0, 1659.0, 1736.0, 1759.0, 1778.0, 2130.0, 2224.0, 2521.0, 2547.0, 2806.0, 2885.0, 3069.0, 3191.0, 4191.0, 4691.0, 4839.0, 4841.0, 4858.0, 5093.0, 5216.0, 5315.0, 5430.0, 5514.0, 5591.0, 6184.0, 6294.0, 6301.0, 6626.0, 6651.0, 6734.0, 6749.0, 6780.0, 6812.0, 6830.0, 6942.0, 7316.0, 7415.0, 7536.0, 8165.0, 8243.0, 8602.0, 8662.0, 9100.0, 9221.0, 9277.0, 9343.0, 9416.0, 9667.0, 9698.0, 9733.0, 9875.0, 9898.0, 10075.0, 10131.0, 10262.0, 10291.0, 10482.0, 10528.0, 10594.0, 10658.0, 10849.0, 10989.0, 10992.0, 11072.0, 11176.0, 11198.0, 11273.0, 22984.0, 22985.0, 23013.0, 23019.0, 23020.0, 23082.0, 23168.0, 23185.0, 23193.0, 23215.0, 23367.0, 24148.0, 25929.0, 25942.0, 27044.0, 27079.0, 27327.0, 51253.0, 51493.0, 51593.0, 54552.0, 54890.0, 55226.0, 55661.0, 56252.0, 56478.0, 56915.0, 57062.0, 57466.0, 57510.0, 57535.0, 58508.0, 60528.0, 63893.0, 63897.0, 64783.0, 79869.0, 80742.0, 81875.0, 84273.0, 117246.0, 133522.0, 161424.0 
GO:0005524 MF 1.50e-17  88/647  1458/29107 D08 ATP binding                              16.0, 23.0, 47.0, 60.0, 71.0, 91.0, 109.0, 238.0, 476.0, 478.0, 491.0, 492.0, 506.0, 537.0, 833.0, 1659.0, 1778.0, 2071.0, 2185.0, 2547.0, 2931.0, 2937.0, 3035.0, 3098.0, 3421.0, 3643.0, 3797.0, 3980.0, 4141.0, 4173.0, 4363.0, 4628.0, 5297.0, 5315.0, 5566.0, 5580.0, 5582.0, 5591.0, 5704.0, 5705.0, 6301.0, 6853.0, 7204.0, 7415.0, 8243.0, 8607.0, 9031.0, 9093.0, 9221.0, 9416.0, 9730.0, 10061.0, 10079.0, 10131.0, 10525.0, 10574.0, 10939.0, 22853.0, 22880.0, 23020.0, 23132.0, 23178.0, 23250.0, 25778.0, 27102.0, 27304.0, 29959.0, 30845.0, 51755.0, 55226.0, 55324.0, 55585.0, 55661.0, 56652.0, 56897.0, 57062.0, 57634.0, 57680.0, 63893.0, 64768.0, 79837.0, 80222.0, 81788.0, 84197.0, 84254.0, 84893.0, 89797.0, 166614.0 
GO:0016887 MF 6.85e-09  24/647   264/29107 D07 ATP hydrolysis activity                  476.0, 478.0, 491.0, 492.0, 1659.0, 2071.0, 3797.0, 4173.0, 7415.0, 8607.0, 9416.0, 10079.0, 22880.0, 22985.0, 23020.0, 23132.0, 23250.0, 55661.0, 56652.0, 56897.0, 57062.0, 57680.0, 84893.0, 89797.0 
GO:0044877 MF 1.31e-08  28/647   361/29107 D02 protein-containing complex binding       163.0, 328.0, 1211.0, 1642.0, 1759.0, 2185.0, 2547.0, 2885.0, 3643.0, 3914.0, 4131.0, 5469.0, 7014.0, 7248.0, 8775.0, 9114.0, 9681.0, 9825.0, 10134.0, 22895.0, 23450.0, 23636.0, 25942.0, 50632.0, 60673.0, 64858.0, 192683.0, 203068.0 
GO:0003677 MF 2.13e-08  49/647   921/29107 D04 DNA binding                              103.0, 328.0, 334.0, 1642.0, 1958.0, 2033.0, 2071.0, 2302.0, 2521.0, 2547.0, 2975.0, 3097.0, 3980.0, 4841.0, 5430.0, 5514.0, 6651.0, 6656.0, 6665.0, 6749.0, 6830.0, 6942.0, 7726.0, 8243.0, 8289.0, 9131.0, 9203.0, 9533.0, 10075.0, 11128.0, 22850.0, 23013.0, 23126.0, 23132.0, 25942.0, 51593.0, 54870.0, 55506.0, 55734.0, 55809.0, 56897.0, 57616.0, 57634.0, 57680.0, 58499.0, 58508.0, 114991.0, 116092.0, 171023.0 
GO:0008022 MF 2.61e-07  18/647   189/29107 D03 protein C-terminus binding               1741.0, 1759.0, 2033.0, 2071.0, 2185.0, 2547.0, 2847.0, 4691.0, 4987.0, 5430.0, 5864.0, 7014.0, 7874.0, 9656.0, 22924.0, 23215.0, 57466.0, 57658.0 
GO:0003713 MF 2.91e-07  20/647   232/29107 D03 transcription coactivator activity       328.0, 1387.0, 2033.0, 2521.0, 5469.0, 6602.0, 8289.0, 8607.0, 9442.0, 9500.0, 23054.0, 23326.0, 24148.0, 25942.0, 51412.0, 55809.0, 57658.0, 58508.0, 163732.0, 171023.0 
GO:0003682 MF 2.94e-06  26/647   418/29107 D02 chromatin binding                        1387.0, 2033.0, 2521.0, 4841.0, 5089.0, 5469.0, 6046.0, 6294.0, 6602.0, 6665.0, 8243.0, 8841.0, 11128.0, 22809.0, 22880.0, 23054.0, 23133.0, 23636.0, 25942.0, 51412.0, 54623.0, 57616.0, 57634.0, 57680.0, 80335.0, 171023.0 
GO:0042802 MF 3.22e-06  62/647  1495/29107 D03 identical protein binding                60.0, 71.0, 211.0, 238.0, 267.0, 309.0, 334.0, 833.0, 1400.0, 1435.0, 1659.0, 1725.0, 1759.0, 1798.0, 2057.0, 2130.0, 2521.0, 2733.0, 2806.0, 2885.0, 2937.0, 3035.0, 3036.0, 3064.0, 3482.0, 3550.0, 4297.0, 4691.0, 4779.0, 4841.0, 5362.0, 6396.0, 6626.0, 6773.0, 6786.0, 6812.0, 6853.0, 6855.0, 7283.0, 7415.0, 7536.0, 9099.0, 9500.0, 9667.0, 10540.0, 10682.0, 10982.0, 11161.0, 22924.0, 23020.0, 23208.0, 23344.0, 24148.0, 25861.0, 27339.0, 56652.0, 56897.0, 60673.0, 79837.0, 84530.0, 114991.0, 340061.0 
GO:0031625 MF 3.52e-06  21/647   296/29107 D05 ubiquitin protein ligase binding         71.0, 91.0, 1741.0, 2185.0, 2821.0, 4720.0, 5430.0, 5566.0, 7316.0, 7415.0, 7874.0, 8924.0, 9099.0, 9682.0, 10670.0, 23208.0, 51035.0, 55611.0, 81502.0, 203068.0, 340061.0 
GO:0051010 MF 4.81e-06   6/647    21/29107 D06 microtubule plus-end binding             1639.0, 6786.0, 9793.0, 10982.0, 22924.0, 25999.0 
GO:0005525 MF 1.25e-05  23/647   373/29107 D08 GTP binding                              309.0, 379.0, 1759.0, 2778.0, 2794.0, 3643.0, 5864.0, 6734.0, 7277.0, 7283.0, 7879.0, 9221.0, 9343.0, 10383.0, 10670.0, 30845.0, 51493.0, 53916.0, 54552.0, 55341.0, 84273.0, 203068.0, 376267.0 
GO:0003729 MF 2.10e-05  16/647   210/29107 D05 mRNA binding                             3069.0, 3191.0, 4858.0, 5093.0, 5315.0, 7536.0, 8563.0, 9698.0, 10482.0, 10658.0, 23013.0, 56478.0, 57510.0, 64783.0, 79869.0, 84530.0 
GO:0030374 MF 3.17e-05   8/647    56/29107 D04 nuclear receptor coactivator activity    87.0, 5469.0, 23054.0, 23082.0, 23326.0, 55809.0, 57658.0, 133522.0 
GO:0019905 MF 5.28e-05   8/647    60/29107 D04 syntaxin binding                         6293.0, 6812.0, 6861.0, 8775.0, 54732.0, 55823.0, 127833.0, 152579.0 
GO:0042288 MF 6.28e-05   5/647    20/29107 D05 MHC class I protein binding              506.0, 7415.0, 10134.0, 10383.0, 203068.0 
GO:0005049 MF 7.05e-05   4/647    11/29107 D03 nuclear export signal receptor activity  8021.0, 23039.0, 56478.0, 57510.0 
GO:0003678 MF 7.54e-05   7/647    47/29107 D05 DNA helicase activity                    2547.0, 4173.0, 8607.0, 23132.0, 56652.0, 57680.0, 84893.0 
GO:1990381 MF 8.09e-05   5/647    21/29107 D05 ubiquitin-specific protease binding      267.0, 7415.0, 9733.0, 9825.0, 57414.0 
GO:0042803 MF 8.44e-05  32/647   671/29107 D04 protein homodimerization activity        43.0, 87.0, 1435.0, 2720.0, 2937.0, 3035.0, 4209.0, 4297.0, 5018.0, 5660.0, 6301.0, 7014.0, 7727.0, 9491.0, 10670.0, 11332.0, 22880.0, 24149.0, 26011.0, 27102.0, 29959.0, 55714.0, 57451.0, 57863.0, 64858.0, 80222.0, 81502.0, 84058.0, 84649.0, 116092.0, 121665.0, 340061.0 
GO:0005200 MF 8.59e-05  10/647   101/29107 D02 structural constituent of cytoskeleton   60.0, 71.0, 5493.0, 6709.0, 7277.0, 7283.0, 10383.0, 51412.0, 83660.0, 203068.0 
GO:0008134 MF 1.15e-04  14/647   193/29107 D03 transcription factor binding             1387.0, 2033.0, 5089.0, 5469.0, 5591.0, 5705.0, 5798.0, 7874.0, 8841.0, 10307.0, 22984.0, 23082.0, 133522.0, 340061.0 
GO:0031369 MF 1.29e-04   5/647    23/29107 D03 translation initiation factor binding    2733.0, 8662.0, 10658.0, 23208.0, 23367.0 
GO:0005509 MF 1.43e-04  32/647   704/29107 D05 calcium ion binding                      87.0, 309.0, 794.0, 826.0, 6586.0, 6620.0, 6709.0, 6786.0, 6861.0, 9746.0, 22883.0, 22895.0, 23025.0, 23105.0, 23208.0, 23344.0, 30845.0, 54550.0, 55118.0, 55959.0, 56097.0, 56098.0, 56103.0, 56109.0, 56110.0, 56111.0, 56113.0, 56134.0, 56142.0, 57451.0, 92211.0, 127833.0 
GO:0005544 MF 1.65e-04   7/647    53/29107 D04 calcium-dependent phospholipid binding   309.0, 6861.0, 22895.0, 23208.0, 23344.0, 57699.0, 127833.0 
GO:0005516 MF 1.76e-04  14/647   201/29107 D03 calmodulin binding                       109.0, 165.0, 491.0, 492.0, 775.0, 2130.0, 4628.0, 4900.0, 6543.0, 6709.0, 23025.0, 23352.0, 84254.0, 157922.0 
GO:0005198 MF 2.14e-04  12/647   157/29107 D01 structural molecule activity             1211.0, 1314.0, 2794.0, 3914.0, 4130.0, 4131.0, 5493.0, 5717.0, 6396.0, 22820.0, 83660.0, 203068.0 
GO:0030331 MF 2.73e-04   6/647    41/29107 D07 estrogen receptor binding                2521.0, 5469.0, 9730.0, 23019.0, 23054.0, 133522.0 
GO:0035255 MF 2.88e-04   5/647    27/29107 D05 ionotropic glutamate receptor binding    1741.0, 2521.0, 2778.0, 10211.0, 10368.0 
GO:0031491 MF 2.88e-04   5/647    27/29107 D03 nucleosome binding                       6749.0, 6830.0, 8289.0, 11198.0, 116092.0 
GO:0030619 MF 3.58e-04   3/647     7/29107 D06 U1 snRNA binding                         6626.0, 10594.0, 25929.0 
GO:0003684 MF 3.61e-04   7/647    60/29107 D05 damaged DNA binding                      328.0, 1387.0, 1642.0, 2033.0, 2071.0, 2547.0, 64858.0 
GO:0004984 MF 2.21e-04   0/647   399/29107 D04 olfactory receptor activity               
```
