## Supplementary material for "Transcriptional and genetic sex differences for schizophrenia across the dorsolateral prefrontal cortex, hippocampus, and caudate nucleus": Data S4: GO_analysis_module_purple.txt

```
GO:0050790 BP 5.27e-07  24/504   426/29107 D03 regulation of catalytic activity         398.0, 1936.0, 2909.0, 5522.0, 5998.0, 8818.0, 9605.0, 9610.0, 9909.0, 23096.0, 23263.0, 28964.0, 28988.0, 50649.0, 55160.0, 57449.0, 57465.0, 57572.0, 84033.0, 84988.0, 85442.0, 116983.0, 124056.0, 221002.0 
GO:0005829 CC 4.40e-11 152/504  5293/29107 D02 cytosol                                  29.0, 207.0, 271.0, 353.0, 398.0, 435.0, 572.0, 578.0, 706.0, 752.0, 784.0, 1384.0, 1455.0, 1609.0, 1840.0, 1850.0, 1852.0, 1855.0, 1936.0, 2622.0, 2817.0, 2879.0, 2909.0, 3614.0, 3705.0, 3767.0, 3984.0, 4145.0, 4298.0, 4350.0, 4832.0, 4901.0, 5091.0, 5141.0, 5300.0, 5409.0, 5499.0, 5522.0, 5595.0, 5998.0, 6209.0, 6305.0, 6712.0, 6794.0, 6878.0, 7205.0, 7390.0, 7916.0, 8266.0, 8408.0, 8525.0, 8536.0, 8541.0, 8636.0, 8677.0, 8986.0, 9066.0, 9256.0, 9600.0, 9610.0, 9618.0, 9701.0, 9727.0, 9811.0, 9909.0, 10101.0, 10188.0, 10422.0, 10652.0, 10809.0, 10815.0, 11033.0, 11132.0, 11152.0, 22870.0, 23038.0, 23113.0, 23237.0, 23263.0, 23286.0, 23396.0, 26038.0, 27124.0, 28964.0, 28988.0, 29109.0, 29801.0, 29886.0, 29903.0, 29924.0, 30837.0, 50649.0, 50861.0, 50944.0, 51466.0, 54461.0, 54498.0, 54620.0, 54795.0, 55095.0, 55111.0, 55160.0, 55224.0, 55337.0, 55544.0, 55615.0, 55643.0, 55684.0, 56981.0, 57449.0, 57572.0, 57605.0, 57659.0, 57704.0, 57787.0, 58526.0, 60509.0, 63976.0, 65220.0, 65263.0, 79176.0, 79792.0, 79873.0, 79934.0, 80028.0, 80097.0, 80142.0, 80148.0, 80331.0, 80700.0, 80774.0, 80852.0, 81603.0, 81605.0, 83549.0, 83636.0, 84033.0, 84270.0, 84501.0, 84630.0, 85302.0, 85358.0, 89958.0, 91582.0, 113026.0, 126567.0, 146330.0, 153090.0, 221002.0, 653784.0, 727800.0, 729438.0 
GO:0014069 CC 8.09e-11  23/504   248/29107 D04 postsynaptic density                     575.0, 1855.0, 5064.0, 8525.0, 8536.0, 8927.0, 9478.0, 9762.0, 9922.0, 10636.0, 11178.0, 23542.0, 26012.0, 28964.0, 28988.0, 50944.0, 53335.0, 58512.0, 80852.0, 84687.0, 85358.0, 254263.0, 400745.0 
GO:0005737 CC 7.44e-10 136/504  4724/29107 D02 cytoplasm                                152.0, 207.0, 353.0, 435.0, 1107.0, 1396.0, 1455.0, 1609.0, 1840.0, 1850.0, 1852.0, 1936.0, 2067.0, 2101.0, 2535.0, 2767.0, 2870.0, 3614.0, 3927.0, 3984.0, 4294.0, 4901.0, 5091.0, 5300.0, 5499.0, 5595.0, 6199.0, 6305.0, 6531.0, 6650.0, 6722.0, 6794.0, 7205.0, 8045.0, 8266.0, 8408.0, 8525.0, 8986.0, 9256.0, 9368.0, 9401.0, 9600.0, 9610.0, 9618.0, 9755.0, 9762.0, 9905.0, 10039.0, 10188.0, 10361.0, 10538.0, 10634.0, 10636.0, 10652.0, 10817.0, 11007.0, 11033.0, 11132.0, 11156.0, 11178.0, 11189.0, 23038.0, 23096.0, 23237.0, 23263.0, 23286.0, 23399.0, 23542.0, 23567.0, 25817.0, 25876.0, 25920.0, 25959.0, 26012.0, 27124.0, 27132.0, 28988.0, 29109.0, 29844.0, 30000.0, 50853.0, 50861.0, 51127.0, 51466.0, 53335.0, 53615.0, 54461.0, 54540.0, 54776.0, 55224.0, 55337.0, 55684.0, 56666.0, 56731.0, 57449.0, 57465.0, 57524.0, 57596.0, 57605.0, 57662.0, 57787.0, 60509.0, 79007.0, 79176.0, 79716.0, 80139.0, 80700.0, 83549.0, 84331.0, 84446.0, 84630.0, 84662.0, 84687.0, 84922.0, 90120.0, 90378.0, 90933.0, 90990.0, 92558.0, 112939.0, 124056.0, 144347.0, 146206.0, 153090.0, 221937.0, 255043.0, 283638.0, 283871.0, 284001.0, 286077.0, 338692.0, 339983.0, 348262.0, 388228.0, 388886.0, 100533183.0 
GO:0098978 CC 5.22e-09  24/504   333/29107 D04 glutamatergic synapse                    29.0, 152.0, 1609.0, 1855.0, 2901.0, 2905.0, 5300.0, 5499.0, 6712.0, 8525.0, 8536.0, 8541.0, 8927.0, 9256.0, 10636.0, 10815.0, 22839.0, 23237.0, 50944.0, 58512.0, 59284.0, 80852.0, 81926.0, 254263.0 
GO:0005634 CC 1.39e-06 137/504  5386/29107 D05 nucleus                                  166.0, 207.0, 1059.0, 1107.0, 1455.0, 1609.0, 1762.0, 1774.0, 1850.0, 1852.0, 1912.0, 1936.0, 2063.0, 2101.0, 2879.0, 2909.0, 3614.0, 3984.0, 4097.0, 4150.0, 4302.0, 4861.0, 4901.0, 5141.0, 5300.0, 5463.0, 5467.0, 5499.0, 5595.0, 5998.0, 6199.0, 6209.0, 6722.0, 6794.0, 7205.0, 7290.0, 7392.0, 8266.0, 8525.0, 8536.0, 8636.0, 8927.0, 8986.0, 9351.0, 9401.0, 9618.0, 9701.0, 10101.0, 10188.0, 10290.0, 10361.0, 10538.0, 10636.0, 11007.0, 11033.0, 11156.0, 11189.0, 22870.0, 23125.0, 23152.0, 23264.0, 23286.0, 23567.0, 25953.0, 26012.0, 26038.0, 26073.0, 27132.0, 29109.0, 29844.0, 29890.0, 29924.0, 30000.0, 30837.0, 51181.0, 51222.0, 51307.0, 51333.0, 51545.0, 51621.0, 53335.0, 54345.0, 54540.0, 54815.0, 55095.0, 55337.0, 55544.0, 55684.0, 56342.0, 56731.0, 56981.0, 57455.0, 57659.0, 57801.0, 58525.0, 58526.0, 60509.0, 63976.0, 79650.0, 79716.0, 79724.0, 79894.0, 80139.0, 80142.0, 80700.0, 81605.0, 83855.0, 84270.0, 84309.0, 84331.0, 84446.0, 84627.0, 84630.0, 84662.0, 84922.0, 85359.0, 89887.0, 90120.0, 90378.0, 90990.0, 92840.0, 92999.0, 112939.0, 115708.0, 126526.0, 138151.0, 140467.0, 140685.0, 148979.0, 168544.0, 170463.0, 197342.0, 221937.0, 286257.0, 339344.0, 342371.0, 348262.0 
GO:0005739 CC 3.30e-06  47/504  1307/29107 D05 mitochondrion                            207.0, 513.0, 572.0, 578.0, 706.0, 1384.0, 1632.0, 2879.0, 3767.0, 4713.0, 4728.0, 4833.0, 5091.0, 5300.0, 5595.0, 6182.0, 6794.0, 7390.0, 8192.0, 9256.0, 9727.0, 10652.0, 11132.0, 23241.0, 23464.0, 25953.0, 25959.0, 26073.0, 26517.0, 27440.0, 28964.0, 54471.0, 57506.0, 64975.0, 79575.0, 79934.0, 80142.0, 80207.0, 80331.0, 83636.0, 84266.0, 84270.0, 124995.0, 128240.0, 138151.0, 254552.0, 339983.0 
GO:0030425 CC 1.85e-05  21/504   423/29107 D05 dendrite                                 575.0, 1762.0, 2901.0, 8927.0, 10636.0, 10815.0, 11255.0, 23046.0, 23138.0, 26012.0, 28988.0, 50944.0, 57787.0, 66004.0, 80852.0, 84687.0, 85442.0, 114783.0, 153090.0, 254263.0, 342371.0 
GO:0043197 CC 2.01e-05  12/504   157/29107 D06 dendritic spine                          29.0, 575.0, 1855.0, 5499.0, 9762.0, 10636.0, 11178.0, 23237.0, 50944.0, 81926.0, 85358.0, 254263.0 
GO:0016581 CC 7.75e-05   4/504    14/29107 D06 NuRD complex                             1107.0, 26038.0, 53615.0, 54815.0 
GO:0098793 CC 8.35e-05   9/504   104/29107 D02 presynapse                               1609.0, 1855.0, 5338.0, 5499.0, 6712.0, 11255.0, 23396.0, 80331.0, 222962.0 
GO:0005654 CC 1.36e-04  96/504  3805/29107 D02 nucleoplasm                              207.0, 353.0, 1059.0, 1107.0, 1840.0, 1912.0, 1936.0, 2063.0, 2067.0, 2101.0, 2817.0, 2901.0, 4097.0, 4298.0, 4350.0, 4901.0, 5064.0, 5141.0, 5300.0, 5467.0, 5499.0, 5595.0, 6199.0, 6209.0, 6722.0, 6794.0, 6878.0, 7290.0, 7392.0, 7916.0, 8266.0, 8986.0, 9618.0, 9727.0, 9797.0, 9909.0, 10039.0, 10361.0, 10538.0, 10608.0, 23038.0, 23152.0, 23396.0, 23464.0, 23567.0, 25920.0, 26012.0, 26038.0, 29109.0, 29803.0, 29844.0, 29890.0, 29903.0, 51006.0, 51042.0, 51222.0, 51333.0, 53335.0, 53615.0, 54475.0, 54498.0, 54540.0, 54795.0, 54815.0, 55337.0, 55954.0, 57455.0, 57659.0, 57662.0, 58525.0, 63976.0, 79016.0, 79650.0, 79729.0, 79792.0, 79894.0, 80097.0, 80774.0, 84304.0, 84446.0, 84630.0, 84662.0, 84687.0, 89958.0, 90120.0, 91582.0, 112939.0, 115708.0, 124995.0, 126526.0, 170394.0, 221937.0, 286257.0, 342371.0, 653784.0, 727800.0 
GO:0005515 MF 2.86e-28 337/504 12418/29107 D02 protein binding                          29.0, 152.0, 166.0, 207.0, 271.0, 353.0, 398.0, 435.0, 513.0, 572.0, 575.0, 576.0, 578.0, 706.0, 747.0, 752.0, 784.0, 1107.0, 1455.0, 1609.0, 1774.0, 1840.0, 1852.0, 1855.0, 1912.0, 1936.0, 1951.0, 2063.0, 2067.0, 2101.0, 2134.0, 2535.0, 2622.0, 2767.0, 2870.0, 2879.0, 2905.0, 3338.0, 3749.0, 3757.0, 3767.0, 3785.0, 3927.0, 3984.0, 4097.0, 4145.0, 4150.0, 4248.0, 4298.0, 4302.0, 4350.0, 4713.0, 4728.0, 4814.0, 4832.0, 4833.0, 4901.0, 5064.0, 5091.0, 5141.0, 5300.0, 5338.0, 5409.0, 5463.0, 5467.0, 5499.0, 5522.0, 5595.0, 5871.0, 5998.0, 6182.0, 6183.0, 6209.0, 6324.0, 6508.0, 6531.0, 6650.0, 6722.0, 6794.0, 6878.0, 6988.0, 7127.0, 7205.0, 7290.0, 7392.0, 7423.0, 7477.0, 7916.0, 8045.0, 8192.0, 8266.0, 8408.0, 8525.0, 8534.0, 8536.0, 8541.0, 8636.0, 8677.0, 8818.0, 8911.0, 8912.0, 8986.0, 9028.0, 9066.0, 9256.0, 9351.0, 9368.0, 9394.0, 9401.0, 9478.0, 9600.0, 9605.0, 9610.0, 9618.0, 9701.0, 9727.0, 9755.0, 9811.0, 9911.0, 9922.0, 10039.0, 10078.0, 10101.0, 10188.0, 10267.0, 10290.0, 10361.0, 10422.0, 10501.0, 10534.0, 10538.0, 10608.0, 10634.0, 10636.0, 10712.0, 10809.0, 10815.0, 10817.0, 10922.0, 11007.0, 11033.0, 11132.0, 11152.0, 11156.0, 11178.0, 11282.0, 22839.0, 22870.0, 23038.0, 23113.0, 23125.0, 23138.0, 23152.0, 23221.0, 23237.0, 23241.0, 23264.0, 23286.0, 23288.0, 23371.0, 23396.0, 23399.0, 23416.0, 23542.0, 23567.0, 23640.0, 25837.0, 25876.0, 25920.0, 25953.0, 25959.0, 26073.0, 26517.0, 27087.0, 27124.0, 27132.0, 28955.0, 28964.0, 28988.0, 29109.0, 29844.0, 29886.0, 29890.0, 29903.0, 29924.0, 30000.0, 30837.0, 50649.0, 50861.0, 50944.0, 51042.0, 51078.0, 51127.0, 51181.0, 51222.0, 51307.0, 51308.0, 51435.0, 51466.0, 51545.0, 51621.0, 53615.0, 54461.0, 54471.0, 54540.0, 54620.0, 54776.0, 54795.0, 54815.0, 54946.0, 55095.0, 55111.0, 55224.0, 55337.0, 55544.0, 55615.0, 55643.0, 55684.0, 55850.0, 55954.0, 56894.0, 56927.0, 56981.0, 57338.0, 57465.0, 57506.0, 57524.0, 57572.0, 57596.0, 57659.0, 57662.0, 57787.0, 57801.0, 58512.0, 58525.0, 58526.0, 58986.0, 59284.0, 59307.0, 63976.0, 64285.0, 64975.0, 65220.0, 65263.0, 79016.0, 79095.0, 79176.0, 79575.0, 79650.0, 79724.0, 79792.0, 79847.0, 79873.0, 79894.0, 80097.0, 80139.0, 80142.0, 80148.0, 80228.0, 80331.0, 80700.0, 80774.0, 81603.0, 81605.0, 81621.0, 81926.0, 83855.0, 84033.0, 84231.0, 84258.0, 84266.0, 84304.0, 84309.0, 84310.0, 84331.0, 84662.0, 84687.0, 84929.0, 84954.0, 84988.0, 85302.0, 85358.0, 85359.0, 89887.0, 89958.0, 90120.0, 90933.0, 91056.0, 91252.0, 91582.0, 92154.0, 92840.0, 92999.0, 112939.0, 114783.0, 115399.0, 115708.0, 117166.0, 121256.0, 124056.0, 124995.0, 126526.0, 128240.0, 138151.0, 144347.0, 146664.0, 146691.0, 147965.0, 148223.0, 148979.0, 153090.0, 155382.0, 161145.0, 168544.0, 170394.0, 170463.0, 197342.0, 199720.0, 221937.0, 254263.0, 255043.0, 284001.0, 285613.0, 286077.0, 286257.0, 339122.0, 339344.0, 339983.0, 342371.0, 348262.0, 375791.0, 388591.0, 642968.0, 653784.0, 727800.0, 729438.0, 100533183.0 
GO:0046872 MF 6.09e-08  76/504  2297/29107 D04 metal ion binding                        271.0, 578.0, 747.0, 1609.0, 2767.0, 3614.0, 3927.0, 3984.0, 4150.0, 4302.0, 4728.0, 4832.0, 4833.0, 5091.0, 5141.0, 5499.0, 6531.0, 6650.0, 7205.0, 8525.0, 8912.0, 8927.0, 9755.0, 9797.0, 10101.0, 10188.0, 11033.0, 11282.0, 23113.0, 23264.0, 23371.0, 25953.0, 26038.0, 27087.0, 27132.0, 28964.0, 29803.0, 51078.0, 51222.0, 51333.0, 51545.0, 51621.0, 53335.0, 54753.0, 54849.0, 56731.0, 57659.0, 58525.0, 63976.0, 65220.0, 79724.0, 79894.0, 80139.0, 80774.0, 83482.0, 83855.0, 84033.0, 84266.0, 84304.0, 84627.0, 84662.0, 84922.0, 84929.0, 84954.0, 89887.0, 92999.0, 113026.0, 114783.0, 116983.0, 128240.0, 140467.0, 140685.0, 148979.0, 155185.0, 168544.0, 727800.0 
GO:0005085 MF 1.99e-06  16/504   223/29107 D05 guanyl-nucleotide exchange factor activity 29.0, 1936.0, 6305.0, 9605.0, 9610.0, 9909.0, 9922.0, 23096.0, 23263.0, 50649.0, 55160.0, 57449.0, 57572.0, 84033.0, 85442.0, 221002.0 
GO:0106310 MF 1.92e-05  19/504   359/29107 D06 protein serine kinase activity           207.0, 1455.0, 3984.0, 4294.0, 5595.0, 5871.0, 6199.0, 6794.0, 8408.0, 8536.0, 8986.0, 10188.0, 10290.0, 57787.0, 84033.0, 84446.0, 84630.0, 114783.0, 388228.0 
GO:0004674 MF 2.29e-05  20/504   396/29107 D06 protein serine/threonine kinase activity 207.0, 1455.0, 3984.0, 4294.0, 5595.0, 5871.0, 6199.0, 6794.0, 8408.0, 8536.0, 8986.0, 10188.0, 10290.0, 10922.0, 57787.0, 84033.0, 84446.0, 84630.0, 114783.0, 388228.0 
```
