## Supplementary material for "Transcriptional and genetic sex differences for schizophrenia across the dorsolateral prefrontal cortex, hippocampus, and caudate nucleus": Data S4: GO_analysis_module_red.txt

```
GO:0006890 BP 1.49e-08  11/671    50/29107 D06 retrograde vesicle-mediated transport, Golgi to endoplasmic reticulum 381.0, 6892.0, 9463.0, 10945.0, 10960.0, 11070.0, 11079.0, 23299.0, 25839.0, 57410.0, 91949.0 
GO:0006325 BP 1.20e-07  15/671   120/29107 D04 chromatin organization                   1613.0, 1786.0, 5977.0, 6839.0, 7917.0, 8535.0, 9130.0, 10155.0, 23476.0, 26240.0, 83439.0, 83746.0, 114049.0, 148479.0, 222229.0 
GO:0006886 BP 1.75e-07  23/671   280/29107 D06 intracellular protein transport          160.0, 161.0, 162.0, 375.0, 381.0, 2017.0, 4943.0, 5476.0, 6811.0, 8943.0, 9392.0, 9463.0, 10938.0, 23163.0, 23647.0, 57537.0, 57617.0, 64374.0, 64601.0, 81876.0, 91949.0, 112755.0, 112936.0 
GO:0006457 BP 3.35e-06  14/671   136/29107 D02 protein folding                          4802.0, 5768.0, 6903.0, 6904.0, 7841.0, 8425.0, 9526.0, 10856.0, 11140.0, 23386.0, 23759.0, 64374.0, 79087.0, 169714.0 
GO:0010976 BP 5.09e-06  13/671   122/29107 D08 positive regulation of neuron projection development 160.0, 816.0, 2011.0, 2475.0, 3675.0, 4914.0, 5754.0, 6376.0, 10938.0, 11344.0, 51517.0, 54606.0, 65009.0 
GO:0008542 BP 6.52e-06   8/671    44/29107 D08 visual learning                          1141.0, 1813.0, 2475.0, 2902.0, 8831.0, 60626.0, 65009.0, 164312.0 
GO:0030433 BP 1.08e-05  10/671    77/29107 D10 ubiquitin-dependent ERAD pathway         550.0, 7917.0, 10869.0, 11253.0, 54788.0, 55298.0, 79089.0, 80020.0, 84447.0, 93611.0 
GO:0007399 BP 2.88e-05  21/671   328/29107 D04 nervous system development               869.0, 2048.0, 5097.0, 5977.0, 6597.0, 6598.0, 6609.0, 8220.0, 8448.0, 8861.0, 9253.0, 9362.0, 9542.0, 10280.0, 10523.0, 10612.0, 10858.0, 25791.0, 55626.0, 80023.0, 93185.0 
GO:0045944 BP 3.45e-05  48/671  1107/29107 D11 positive regulation of transcription by RNA polymerase II 25.0, 607.0, 1388.0, 1813.0, 2902.0, 2962.0, 3481.0, 3607.0, 4221.0, 4782.0, 4802.0, 5598.0, 5914.0, 5977.0, 6257.0, 6297.0, 6376.0, 6548.0, 6597.0, 6598.0, 6777.0, 6829.0, 7391.0, 8085.0, 8772.0, 8861.0, 8943.0, 9572.0, 9889.0, 9915.0, 9968.0, 10524.0, 10856.0, 23476.0, 23558.0, 26053.0, 51157.0, 53635.0, 57178.0, 57591.0, 63977.0, 64763.0, 65992.0, 84656.0, 136051.0, 155061.0, 171017.0, 200186.0 
GO:0016567 BP 3.48e-05  27/671   479/29107 D09 protein ubiquitination                   7317.0, 9817.0, 9820.0, 9862.0, 9968.0, 10055.0, 10155.0, 10296.0, 10489.0, 11060.0, 23053.0, 23087.0, 23338.0, 55128.0, 55298.0, 57154.0, 57617.0, 63891.0, 64320.0, 79102.0, 79594.0, 79654.0, 80176.0, 84447.0, 93611.0, 149603.0, 253980.0 
GO:0006914 BP 3.93e-05  12/671   127/29107 D04 autophagy                                25.0, 1813.0, 4218.0, 4943.0, 9392.0, 9711.0, 9919.0, 23192.0, 23647.0, 55626.0, 57617.0, 90678.0 
GO:0005654 CC 2.32e-36 212/671  3805/29107 D02 nucleoplasm                              25.0, 118.0, 439.0, 607.0, 790.0, 816.0, 1108.0, 1196.0, 1453.0, 1523.0, 1605.0, 1613.0, 1786.0, 1797.0, 1801.0, 1822.0, 2011.0, 2048.0, 2314.0, 2475.0, 2962.0, 2976.0, 3014.0, 3276.0, 3508.0, 3607.0, 3609.0, 3619.0, 3667.0, 3692.0, 4000.0, 4152.0, 4171.0, 4221.0, 4335.0, 4665.0, 4782.0, 4798.0, 4802.0, 4926.0, 5097.0, 5164.0, 5253.0, 5425.0, 5536.0, 5598.0, 5709.0, 5875.0, 5886.0, 5905.0, 5914.0, 5976.0, 5977.0, 6257.0, 6461.0, 6548.0, 6597.0, 6598.0, 6618.0, 6777.0, 6829.0, 6839.0, 6874.0, 6944.0, 6949.0, 7186.0, 7317.0, 7343.0, 7355.0, 7391.0, 7515.0, 7732.0, 7862.0, 7917.0, 7922.0, 8085.0, 8086.0, 8295.0, 8448.0, 8449.0, 8535.0, 8570.0, 8861.0, 9092.0, 9130.0, 9136.0, 9328.0, 9572.0, 9711.0, 9785.0, 9807.0, 9810.0, 9817.0, 9862.0, 9883.0, 9889.0, 9915.0, 9968.0, 10055.0, 10084.0, 10147.0, 10155.0, 10189.0, 10296.0, 10401.0, 10421.0, 10458.0, 10498.0, 10523.0, 10524.0, 10785.0, 10844.0, 10856.0, 10921.0, 11091.0, 11100.0, 11338.0, 22827.0, 22893.0, 23067.0, 23070.0, 23211.0, 23214.0, 23254.0, 23309.0, 23338.0, 23476.0, 23481.0, 23523.0, 23524.0, 23552.0, 23644.0, 23659.0, 23759.0, 25792.0, 25885.0, 26121.0, 26155.0, 26240.0, 27005.0, 27238.0, 27301.0, 27338.0, 28952.0, 28960.0, 28989.0, 29123.0, 29855.0, 50628.0, 50813.0, 51069.0, 51112.0, 51157.0, 51497.0, 51684.0, 53635.0, 53838.0, 54487.0, 54936.0, 54978.0, 55128.0, 55135.0, 55290.0, 55718.0, 55794.0, 55929.0, 56850.0, 56949.0, 57104.0, 57154.0, 57178.0, 57192.0, 57521.0, 57591.0, 57602.0, 57649.0, 57690.0, 57805.0, 63935.0, 63977.0, 64210.0, 64708.0, 64837.0, 64852.0, 65083.0, 79080.0, 79228.0, 79605.0, 80212.0, 80789.0, 80790.0, 83439.0, 83743.0, 83746.0, 84335.0, 84447.0, 84656.0, 90780.0, 90809.0, 91748.0, 92609.0, 93624.0, 114049.0, 114785.0, 118813.0, 148479.0, 149603.0, 155061.0, 169714.0, 200186.0, 222229.0, 253980.0 
GO:0016020 CC 3.64e-27 134/671  2121/29107 D02 membrane                                 53.0, 160.0, 226.0, 396.0, 550.0, 790.0, 1108.0, 1209.0, 1595.0, 1717.0, 1727.0, 1889.0, 1891.0, 1981.0, 2011.0, 2023.0, 2193.0, 2475.0, 2783.0, 2896.0, 3508.0, 3609.0, 3916.0, 3959.0, 4035.0, 4137.0, 4924.0, 5195.0, 5298.0, 5447.0, 5476.0, 5518.0, 5664.0, 5709.0, 5909.0, 6158.0, 6238.0, 6376.0, 6529.0, 6597.0, 7786.0, 7841.0, 7917.0, 7920.0, 7922.0, 7965.0, 8086.0, 8310.0, 8570.0, 8844.0, 8943.0, 9362.0, 9392.0, 9513.0, 9526.0, 9567.0, 9785.0, 9810.0, 9968.0, 9986.0, 9993.0, 10043.0, 10113.0, 10189.0, 10280.0, 10391.0, 10489.0, 10523.0, 10554.0, 10844.0, 10856.0, 10938.0, 10985.0, 10999.0, 11060.0, 11253.0, 23481.0, 23644.0, 23659.0, 23762.0, 25791.0, 26090.0, 29914.0, 50628.0, 50651.0, 51428.0, 51497.0, 54606.0, 54788.0, 54814.0, 54978.0, 55116.0, 55558.0, 55654.0, 55920.0, 56052.0, 56949.0, 57104.0, 57130.0, 57192.0, 57410.0, 57537.0, 57555.0, 58513.0, 64210.0, 64755.0, 64837.0, 64840.0, 66005.0, 79065.0, 79087.0, 79594.0, 79803.0, 79877.0, 80153.0, 80789.0, 81037.0, 84447.0, 84720.0, 84937.0, 84975.0, 85406.0, 90231.0, 90678.0, 93185.0, 94005.0, 112755.0, 124583.0, 127829.0, 137964.0, 196500.0, 284297.0, 375323.0, 100507050.0 
GO:0005829 CC 4.28e-23 228/671  5293/29107 D02 cytosol                                  25.0, 81.0, 118.0, 151.0, 160.0, 161.0, 162.0, 226.0, 375.0, 396.0, 598.0, 790.0, 816.0, 1453.0, 1523.0, 1605.0, 1797.0, 1801.0, 1891.0, 1981.0, 2017.0, 2023.0, 2039.0, 2048.0, 2193.0, 2310.0, 2314.0, 2475.0, 2783.0, 3208.0, 3276.0, 3619.0, 3667.0, 3692.0, 3916.0, 4000.0, 4137.0, 4218.0, 4221.0, 4351.0, 4682.0, 4849.0, 4926.0, 4957.0, 5138.0, 5153.0, 5164.0, 5195.0, 5198.0, 5298.0, 5447.0, 5518.0, 5536.0, 5575.0, 5598.0, 5709.0, 5875.0, 5886.0, 5905.0, 5909.0, 5914.0, 5976.0, 5977.0, 6158.0, 6461.0, 6499.0, 6618.0, 6710.0, 6723.0, 6777.0, 6811.0, 6874.0, 6903.0, 6949.0, 7094.0, 7186.0, 7317.0, 7407.0, 7786.0, 7862.0, 7917.0, 7965.0, 8086.0, 8310.0, 8570.0, 8772.0, 8831.0, 8844.0, 8890.0, 8938.0, 9092.0, 9463.0, 9513.0, 9567.0, 9578.0, 9711.0, 9807.0, 9810.0, 9817.0, 9820.0, 9853.0, 9919.0, 9986.0, 10023.0, 10043.0, 10072.0, 10121.0, 10189.0, 10280.0, 10398.0, 10421.0, 10452.0, 10458.0, 10489.0, 10498.0, 10785.0, 10844.0, 10856.0, 10868.0, 10869.0, 10921.0, 10985.0, 11060.0, 11140.0, 11180.0, 11190.0, 11333.0, 22821.0, 22907.0, 23053.0, 23164.0, 23192.0, 23211.0, 23214.0, 23223.0, 23254.0, 23299.0, 23481.0, 23523.0, 23644.0, 23647.0, 23762.0, 25791.0, 25822.0, 25839.0, 26155.0, 26284.0, 27005.0, 27154.0, 27338.0, 28952.0, 28960.0, 28989.0, 29123.0, 50488.0, 50628.0, 50813.0, 51112.0, 51368.0, 51428.0, 51517.0, 51684.0, 54487.0, 54978.0, 55128.0, 55135.0, 55593.0, 55626.0, 55665.0, 55690.0, 55697.0, 55718.0, 55722.0, 55794.0, 55898.0, 55920.0, 55929.0, 56006.0, 56850.0, 57104.0, 57154.0, 57178.0, 57410.0, 57521.0, 57591.0, 57602.0, 57610.0, 57690.0, 58513.0, 63891.0, 64122.0, 64210.0, 64320.0, 64708.0, 64837.0, 64852.0, 65009.0, 65999.0, 79571.0, 79586.0, 80153.0, 80176.0, 80308.0, 80789.0, 80790.0, 81876.0, 83439.0, 83696.0, 83743.0, 84335.0, 84656.0, 84937.0, 84993.0, 85369.0, 90353.0, 90678.0, 91039.0, 93436.0, 93611.0, 112755.0, 112936.0, 118813.0, 148022.0, 149603.0, 155061.0, 157285.0, 253980.0, 388552.0 
GO:0005634 CC 4.16e-17 214/671  5386/29107 D05 nucleus                                  25.0, 81.0, 118.0, 226.0, 396.0, 790.0, 984.0, 1196.0, 1388.0, 1453.0, 1523.0, 1613.0, 1786.0, 1797.0, 1822.0, 1981.0, 2023.0, 2314.0, 2475.0, 2962.0, 3014.0, 3276.0, 3508.0, 3607.0, 3609.0, 3619.0, 3667.0, 3692.0, 4000.0, 4035.0, 4137.0, 4152.0, 4171.0, 4221.0, 4330.0, 4665.0, 4682.0, 4782.0, 4798.0, 4802.0, 4849.0, 4924.0, 4926.0, 4957.0, 4967.0, 5138.0, 5195.0, 5253.0, 5360.0, 5425.0, 5518.0, 5536.0, 5598.0, 5664.0, 5709.0, 5763.0, 5886.0, 5914.0, 5976.0, 5977.0, 6257.0, 6297.0, 6499.0, 6597.0, 6598.0, 6618.0, 6649.0, 6777.0, 6829.0, 6839.0, 6944.0, 7280.0, 7317.0, 7343.0, 7391.0, 7515.0, 7701.0, 7732.0, 7862.0, 7917.0, 7965.0, 8085.0, 8086.0, 8220.0, 8241.0, 8295.0, 8449.0, 8535.0, 8570.0, 8772.0, 8861.0, 9092.0, 9130.0, 9513.0, 9524.0, 9572.0, 9640.0, 9785.0, 9807.0, 9810.0, 9862.0, 9889.0, 9915.0, 9968.0, 9985.0, 10055.0, 10084.0, 10113.0, 10155.0, 10189.0, 10296.0, 10421.0, 10489.0, 10498.0, 10524.0, 10785.0, 10856.0, 10921.0, 11060.0, 11070.0, 11083.0, 11091.0, 11100.0, 11338.0, 22993.0, 23070.0, 23087.0, 23211.0, 23214.0, 23309.0, 23476.0, 23523.0, 23524.0, 23552.0, 23558.0, 23644.0, 23759.0, 23761.0, 23774.0, 25792.0, 26015.0, 26053.0, 26121.0, 26155.0, 26240.0, 27153.0, 27238.0, 27301.0, 27338.0, 28960.0, 28976.0, 28989.0, 29123.0, 29855.0, 29914.0, 29965.0, 51112.0, 51157.0, 51368.0, 51428.0, 51684.0, 54487.0, 54936.0, 55128.0, 55290.0, 55565.0, 55665.0, 55929.0, 56949.0, 57178.0, 57410.0, 57591.0, 57602.0, 57610.0, 57649.0, 57805.0, 58513.0, 60678.0, 60680.0, 63935.0, 63977.0, 64210.0, 64320.0, 64763.0, 65982.0, 66005.0, 79080.0, 79171.0, 79228.0, 79364.0, 79605.0, 79639.0, 80789.0, 83439.0, 83743.0, 83746.0, 84905.0, 85369.0, 91039.0, 93624.0, 112755.0, 114785.0, 116113.0, 116115.0, 136051.0, 148479.0, 149603.0, 155061.0, 157285.0, 171017.0, 200186.0, 201514.0, 221785.0, 222229.0 
GO:0005794 CC 3.96e-13  63/671   988/29107 D05 Golgi apparatus                          162.0, 381.0, 1388.0, 1453.0, 1523.0, 2017.0, 2137.0, 2801.0, 2896.0, 2907.0, 4035.0, 4923.0, 5138.0, 5664.0, 5768.0, 6811.0, 7355.0, 7922.0, 8295.0, 8943.0, 9092.0, 9215.0, 9463.0, 9619.0, 9820.0, 9919.0, 10066.0, 10458.0, 10612.0, 10960.0, 11070.0, 11079.0, 11253.0, 23017.0, 23163.0, 23275.0, 23299.0, 25844.0, 50488.0, 51112.0, 53838.0, 54814.0, 55128.0, 55627.0, 55690.0, 55898.0, 57192.0, 57410.0, 64409.0, 64689.0, 78992.0, 79174.0, 79571.0, 79932.0, 81876.0, 84287.0, 90522.0, 91949.0, 113829.0, 124565.0, 124583.0, 169714.0, 339665.0 
GO:0005789 CC 6.64e-13  62/671   974/29107 D04 endoplasmic reticulum membrane           1388.0, 1595.0, 1717.0, 1727.0, 2137.0, 2286.0, 2475.0, 2902.0, 5447.0, 5664.0, 6548.0, 6811.0, 6892.0, 7841.0, 7922.0, 8844.0, 9524.0, 9526.0, 9619.0, 9883.0, 9919.0, 9986.0, 10113.0, 10280.0, 10430.0, 10554.0, 10858.0, 10869.0, 10945.0, 10960.0, 10999.0, 11253.0, 22845.0, 23275.0, 26090.0, 29914.0, 51368.0, 54788.0, 55298.0, 55627.0, 56052.0, 57104.0, 57130.0, 57171.0, 64840.0, 65009.0, 65992.0, 79065.0, 79087.0, 79102.0, 80235.0, 81876.0, 84287.0, 84447.0, 84720.0, 84892.0, 85406.0, 90522.0, 94005.0, 124583.0, 137964.0, 100101267.0 
GO:0005737 CC 5.04e-11 175/671  4724/29107 D02 cytoplasm                                25.0, 81.0, 118.0, 375.0, 381.0, 439.0, 598.0, 790.0, 816.0, 984.0, 1108.0, 1453.0, 1605.0, 1613.0, 1727.0, 1822.0, 1917.0, 1952.0, 1981.0, 2011.0, 2017.0, 2023.0, 2193.0, 2314.0, 2475.0, 2783.0, 2902.0, 3208.0, 3276.0, 3508.0, 3609.0, 3667.0, 3692.0, 3916.0, 4137.0, 4152.0, 4171.0, 4221.0, 5138.0, 5298.0, 5518.0, 5575.0, 5598.0, 5875.0, 5886.0, 5905.0, 5909.0, 5914.0, 5976.0, 6257.0, 6548.0, 6777.0, 6903.0, 6904.0, 7280.0, 7317.0, 7732.0, 7786.0, 7862.0, 7917.0, 8570.0, 8772.0, 8844.0, 8890.0, 9092.0, 9253.0, 9392.0, 9423.0, 9463.0, 9513.0, 9572.0, 9578.0, 9807.0, 9817.0, 9820.0, 9889.0, 9915.0, 9962.0, 10023.0, 10043.0, 10055.0, 10072.0, 10084.0, 10121.0, 10189.0, 10296.0, 10391.0, 10401.0, 10421.0, 10458.0, 10489.0, 10498.0, 10523.0, 10612.0, 10856.0, 10868.0, 10921.0, 10938.0, 10985.0, 11060.0, 11083.0, 11140.0, 11180.0, 11344.0, 22907.0, 23070.0, 23087.0, 23214.0, 23299.0, 23309.0, 23386.0, 23552.0, 23558.0, 23644.0, 23647.0, 23759.0, 26053.0, 27005.0, 28960.0, 28989.0, 29914.0, 29926.0, 50488.0, 50628.0, 51684.0, 54487.0, 54919.0, 55128.0, 55512.0, 55572.0, 55626.0, 55654.0, 55929.0, 57104.0, 57154.0, 57178.0, 57410.0, 57521.0, 57591.0, 57602.0, 57610.0, 57805.0, 58513.0, 60626.0, 60678.0, 60680.0, 63891.0, 64210.0, 64779.0, 65009.0, 65992.0, 65999.0, 79171.0, 80212.0, 80789.0, 80851.0, 81570.0, 84335.0, 84447.0, 84448.0, 84769.0, 90678.0, 93611.0, 113235.0, 116225.0, 124930.0, 127829.0, 149603.0, 152992.0, 155061.0, 157285.0, 168002.0, 200186.0, 222229.0, 284297.0 
GO:0030425 CC 9.11e-11  35/671   423/29107 D05 dendrite                                 25.0, 115.0, 1132.0, 1813.0, 2011.0, 2048.0, 2475.0, 2775.0, 2902.0, 3274.0, 3916.0, 4035.0, 4137.0, 4914.0, 4926.0, 5518.0, 5905.0, 5909.0, 5914.0, 6158.0, 9362.0, 9572.0, 10401.0, 10612.0, 10858.0, 23774.0, 28976.0, 50488.0, 56850.0, 57521.0, 79414.0, 84623.0, 118813.0, 126129.0, 375323.0 
GO:0043231 CC 1.47e-08  48/671   847/29107 D04 intracellular membrane-bounded organelle 21.0, 151.0, 162.0, 1185.0, 1605.0, 2017.0, 2962.0, 3607.0, 3667.0, 5097.0, 5447.0, 5476.0, 5536.0, 5589.0, 5768.0, 5886.0, 5905.0, 5977.0, 6598.0, 7917.0, 9392.0, 9711.0, 10023.0, 10066.0, 10067.0, 10938.0, 23070.0, 23223.0, 23659.0, 23762.0, 25844.0, 27301.0, 53838.0, 54978.0, 55262.0, 55626.0, 55697.0, 56850.0, 56949.0, 57171.0, 57192.0, 79065.0, 80212.0, 91949.0, 93185.0, 118813.0, 124930.0, 222229.0 
GO:0030176 CC 2.03e-08  16/671   121/29107 D05 integral component of endoplasmic reticulum membrane 550.0, 1388.0, 1717.0, 6238.0, 9524.0, 9986.0, 10113.0, 11153.0, 22845.0, 26608.0, 54788.0, 57171.0, 64840.0, 84447.0, 118813.0, 126129.0 
GO:0016021 CC 2.84e-08 131/671  3525/29107 D03 integral component of membrane           21.0, 53.0, 111.0, 115.0, 598.0, 1141.0, 1185.0, 1306.0, 1595.0, 1605.0, 1889.0, 1952.0, 2137.0, 2686.0, 2907.0, 3746.0, 3748.0, 5195.0, 5447.0, 6376.0, 6529.0, 6548.0, 6572.0, 6811.0, 6892.0, 7732.0, 7841.0, 7920.0, 7922.0, 8273.0, 8577.0, 8643.0, 9143.0, 9399.0, 9526.0, 9542.0, 9619.0, 9883.0, 9962.0, 9993.0, 10066.0, 10067.0, 10280.0, 10430.0, 10452.0, 10554.0, 10858.0, 10869.0, 10945.0, 10999.0, 11070.0, 11253.0, 23017.0, 23223.0, 23467.0, 25844.0, 26090.0, 29928.0, 50651.0, 51092.0, 51368.0, 53827.0, 53838.0, 54549.0, 54814.0, 54868.0, 54929.0, 54978.0, 55116.0, 55238.0, 55298.0, 55362.0, 55627.0, 55654.0, 56052.0, 56241.0, 56997.0, 57104.0, 57130.0, 57192.0, 57453.0, 57537.0, 57611.0, 64409.0, 64755.0, 65989.0, 78992.0, 79065.0, 79073.0, 79087.0, 79089.0, 79102.0, 79134.0, 79369.0, 79586.0, 79639.0, 79932.0, 80023.0, 80235.0, 80381.0, 80789.0, 81037.0, 84063.0, 84287.0, 84623.0, 84720.0, 84769.0, 84892.0, 84894.0, 84975.0, 85406.0, 90231.0, 90809.0, 90956.0, 92609.0, 93185.0, 112755.0, 113235.0, 114784.0, 124565.0, 124583.0, 137964.0, 164091.0, 196500.0, 203260.0, 284339.0, 339665.0, 375323.0, 654429.0, 100101267.0, 100507050.0 
GO:0005765 CC 6.86e-08  26/671   331/29107 D07 lysosomal membrane                       21.0, 53.0, 162.0, 1185.0, 1509.0, 1889.0, 2475.0, 2783.0, 2896.0, 3916.0, 4035.0, 5664.0, 7317.0, 8943.0, 10641.0, 23503.0, 51092.0, 54978.0, 57192.0, 57521.0, 57617.0, 64601.0, 64837.0, 79803.0, 90809.0, 127829.0 
GO:0005783 CC 7.17e-08  53/671  1036/29107 D05 endoplasmic reticulum                    550.0, 598.0, 1595.0, 1717.0, 1727.0, 2137.0, 2286.0, 2896.0, 2907.0, 4923.0, 5138.0, 5476.0, 5589.0, 5664.0, 6238.0, 6548.0, 6892.0, 7355.0, 7841.0, 7922.0, 8844.0, 9489.0, 9524.0, 9817.0, 9919.0, 10280.0, 10554.0, 10858.0, 10945.0, 10999.0, 11079.0, 11253.0, 23017.0, 26608.0, 29914.0, 54788.0, 55627.0, 55697.0, 56052.0, 64374.0, 64840.0, 65992.0, 79087.0, 79174.0, 79803.0, 80235.0, 83696.0, 84447.0, 84892.0, 90522.0, 118813.0, 126129.0, 137964.0 
GO:0000139 CC 1.31e-07  36/671   587/29107 D05 Golgi membrane                           162.0, 375.0, 1523.0, 1813.0, 2475.0, 2801.0, 4218.0, 4926.0, 5298.0, 5664.0, 5768.0, 5909.0, 6811.0, 6892.0, 7355.0, 8943.0, 9215.0, 9619.0, 9919.0, 10945.0, 10960.0, 11070.0, 25839.0, 54814.0, 55298.0, 55512.0, 55627.0, 55697.0, 64409.0, 64689.0, 79369.0, 79571.0, 79586.0, 79932.0, 81876.0, 91949.0 
GO:0030424 CC 1.72e-07  25/671   324/29107 D05 axon                                     115.0, 1813.0, 2048.0, 3208.0, 3508.0, 3746.0, 3748.0, 4137.0, 4914.0, 5909.0, 6529.0, 9362.0, 9513.0, 50488.0, 55238.0, 56850.0, 57154.0, 57453.0, 64601.0, 79414.0, 79594.0, 84623.0, 112755.0, 118813.0, 126129.0 
GO:0043025 CC 9.43e-07  25/671   355/29107 D03 neuronal cell body                       25.0, 790.0, 1917.0, 2048.0, 2475.0, 3916.0, 4035.0, 4137.0, 4218.0, 4914.0, 4926.0, 5153.0, 5664.0, 5792.0, 5909.0, 6376.0, 6529.0, 9513.0, 10458.0, 55238.0, 57154.0, 57521.0, 64601.0, 79594.0, 80023.0 
GO:0070062 CC 1.57e-06  85/671  2169/29107 D06 extracellular exosome                    53.0, 81.0, 226.0, 375.0, 381.0, 396.0, 439.0, 550.0, 780.0, 790.0, 1306.0, 1509.0, 1605.0, 1889.0, 1891.0, 2023.0, 2588.0, 2783.0, 2894.0, 2896.0, 3014.0, 3671.0, 3675.0, 3692.0, 3916.0, 3959.0, 4218.0, 4351.0, 4924.0, 4926.0, 5198.0, 5476.0, 5518.0, 5549.0, 5709.0, 5768.0, 5792.0, 6158.0, 6548.0, 6609.0, 6649.0, 7094.0, 7280.0, 7317.0, 7841.0, 7917.0, 9362.0, 9578.0, 9853.0, 10043.0, 10066.0, 10067.0, 10072.0, 10121.0, 10189.0, 10458.0, 10856.0, 10938.0, 10960.0, 11060.0, 11140.0, 11190.0, 11344.0, 23324.0, 23338.0, 23659.0, 29926.0, 50488.0, 50628.0, 54978.0, 56241.0, 57154.0, 66005.0, 79073.0, 80347.0, 81029.0, 81876.0, 85369.0, 93185.0, 124583.0, 127829.0, 146760.0, 164312.0, 196463.0, 200186.0 
GO:0016607 CC 4.16e-06  26/671   411/29107 D03 nuclear speck                            1196.0, 3014.0, 4000.0, 4137.0, 4152.0, 6944.0, 8241.0, 8535.0, 9092.0, 10084.0, 10189.0, 10401.0, 10421.0, 10921.0, 11338.0, 23067.0, 23254.0, 23524.0, 23774.0, 26121.0, 55898.0, 57602.0, 64852.0, 79228.0, 92609.0, 124245.0 
GO:0048471 CC 5.62e-06  37/671   713/29107 D02 perinuclear region of cytoplasm          25.0, 81.0, 375.0, 381.0, 1453.0, 1822.0, 1889.0, 2039.0, 2783.0, 3675.0, 3916.0, 5138.0, 5298.0, 5664.0, 5905.0, 5914.0, 6376.0, 6548.0, 9463.0, 9820.0, 9919.0, 10021.0, 10523.0, 10524.0, 10868.0, 10938.0, 11190.0, 11344.0, 51112.0, 53635.0, 55128.0, 55626.0, 55898.0, 79654.0, 81876.0, 114049.0, 124930.0 
GO:0005739 CC 1.10e-05  56/671  1307/29107 D05 mitochondrion                            25.0, 587.0, 598.0, 1727.0, 1891.0, 2011.0, 3607.0, 3609.0, 4137.0, 4923.0, 4967.0, 5164.0, 5428.0, 5447.0, 5518.0, 6548.0, 6821.0, 7317.0, 7384.0, 9238.0, 9489.0, 9619.0, 10452.0, 22907.0, 23203.0, 23761.0, 25973.0, 26024.0, 26164.0, 26284.0, 27301.0, 27349.0, 28960.0, 28976.0, 51069.0, 51116.0, 51204.0, 54936.0, 54978.0, 55178.0, 55572.0, 55626.0, 55794.0, 56997.0, 57154.0, 64837.0, 65009.0, 65083.0, 79594.0, 79680.0, 81570.0, 81855.0, 84769.0, 92609.0, 126129.0, 148022.0 
GO:0005886 CC 1.44e-05 146/671  4502/29107 D03 plasma membrane                          21.0, 81.0, 111.0, 115.0, 118.0, 146.0, 151.0, 160.0, 161.0, 375.0, 381.0, 780.0, 782.0, 1132.0, 1141.0, 1453.0, 1605.0, 1797.0, 1813.0, 1889.0, 1952.0, 2011.0, 2017.0, 2023.0, 2039.0, 2048.0, 2686.0, 2775.0, 2894.0, 2896.0, 2902.0, 3274.0, 3667.0, 3675.0, 3746.0, 3748.0, 3916.0, 4035.0, 4137.0, 4218.0, 4324.0, 4682.0, 4914.0, 4923.0, 5097.0, 5138.0, 5536.0, 5575.0, 5664.0, 5754.0, 5792.0, 5875.0, 6330.0, 6376.0, 6461.0, 6529.0, 6548.0, 6572.0, 6609.0, 6710.0, 7094.0, 7786.0, 7862.0, 8577.0, 8643.0, 8772.0, 8831.0, 8938.0, 9362.0, 9399.0, 9463.0, 9542.0, 9578.0, 9619.0, 9962.0, 10021.0, 10043.0, 10076.0, 10430.0, 10458.0, 10938.0, 10999.0, 11079.0, 11180.0, 11333.0, 23214.0, 23223.0, 23299.0, 23415.0, 23551.0, 23647.0, 23759.0, 23762.0, 25792.0, 25844.0, 26090.0, 27005.0, 51092.0, 53635.0, 53838.0, 54413.0, 54549.0, 55262.0, 55362.0, 55512.0, 55558.0, 55654.0, 55920.0, 56241.0, 57104.0, 57154.0, 57192.0, 57453.0, 57555.0, 57611.0, 58513.0, 60626.0, 64101.0, 64837.0, 79414.0, 79581.0, 79932.0, 80023.0, 80308.0, 81029.0, 84063.0, 84623.0, 84894.0, 84975.0, 90809.0, 93185.0, 112755.0, 113235.0, 114784.0, 116225.0, 124583.0, 124930.0, 127829.0, 146395.0, 146760.0, 148252.0, 164091.0, 169714.0, 196500.0, 375323.0, 100507050.0 
GO:0005770 CC 1.95e-05  13/671   138/29107 D08 late endosome                            21.0, 375.0, 2896.0, 3916.0, 4914.0, 9711.0, 57192.0, 57617.0, 64601.0, 66005.0, 79065.0, 112936.0, 124930.0 
GO:0016604 CC 2.09e-05  21/671   321/29107 D02 nuclear body                             25.0, 81.0, 118.0, 1196.0, 3508.0, 3619.0, 4000.0, 6618.0, 7732.0, 8535.0, 9572.0, 10084.0, 10147.0, 29855.0, 50628.0, 54487.0, 54936.0, 55135.0, 63977.0, 79228.0, 253980.0 
GO:0005764 CC 2.69e-05  19/671   277/29107 D07 lysosome                                 53.0, 1509.0, 2475.0, 2896.0, 3916.0, 5476.0, 6609.0, 8448.0, 9711.0, 23163.0, 23324.0, 23659.0, 51092.0, 57192.0, 57521.0, 57617.0, 64601.0, 66005.0, 84937.0 
GO:0098978 CC 3.59e-05  21/671   333/29107 D04 glutamatergic synapse                    375.0, 869.0, 1605.0, 1813.0, 2048.0, 2475.0, 2894.0, 3208.0, 4218.0, 5575.0, 8831.0, 8943.0, 10458.0, 23467.0, 56850.0, 57617.0, 64101.0, 64840.0, 79414.0, 126129.0, 146395.0 
GO:0055038 CC 3.92e-05  10/671    89/29107 D07 recycling endosome membrane              4218.0, 4914.0, 8938.0, 10066.0, 10067.0, 10938.0, 23163.0, 56850.0, 57537.0, 118813.0 
GO:0031902 CC 3.93e-05  12/671   127/29107 D07 late endosome membrane                   3916.0, 4914.0, 8938.0, 9399.0, 55697.0, 57192.0, 57617.0, 64601.0, 78992.0, 79065.0, 90809.0, 127829.0 
GO:0032991 CC 5.04e-05  32/671   643/29107 D01 protein-containing complex               25.0, 81.0, 375.0, 790.0, 1108.0, 2962.0, 3619.0, 4221.0, 4914.0, 4926.0, 5195.0, 5428.0, 5536.0, 5664.0, 5886.0, 5914.0, 6597.0, 6598.0, 6710.0, 6874.0, 6944.0, 8241.0, 8844.0, 8861.0, 10155.0, 10430.0, 11190.0, 23163.0, 23214.0, 64837.0, 83743.0, 124245.0 
GO:0033116 CC 5.64e-05   9/671    75/29107 D05 endoplasmic reticulum-Golgi intermediate compartment membrane 1453.0, 2801.0, 6811.0, 6892.0, 10945.0, 10960.0, 64689.0, 81876.0, 90522.0 
GO:0043202 CC 6.89e-05  10/671    95/29107 D06 lysosomal lumen                          53.0, 1463.0, 1509.0, 2588.0, 5476.0, 5549.0, 6609.0, 23324.0, 66005.0, 196463.0 
GO:0030173 CC 8.64e-05   8/671    62/29107 D05 integral component of Golgi membrane     5768.0, 7355.0, 9215.0, 11079.0, 29914.0, 90522.0, 113829.0, 169714.0 
GO:0000812 CC 1.20e-04   4/671    12/29107 D06 Swr1 complex                             8295.0, 10524.0, 10856.0, 55929.0 
GO:1990907 CC 1.70e-04   4/671    13/29107 D04 beta-catenin-TCF complex                 607.0, 8861.0, 83439.0, 90780.0 
GO:0030122 CC 3.98e-04   3/671     7/29107 D05 AP-2 adaptor complex                     160.0, 161.0, 6572.0 
GO:0000794 CC 4.81e-04   5/671    29/29107 D07 condensed nuclear chromosome             3014.0, 6839.0, 23476.0, 25777.0, 65083.0 
GO:0032588 CC 5.14e-04   9/671   100/29107 D04 trans-Golgi network membrane             162.0, 4218.0, 8938.0, 9463.0, 10066.0, 10067.0, 23647.0, 25839.0, 91949.0 
GO:0099055 CC 5.56e-04   6/671    45/29107 D06 integral component of postsynaptic membrane 1813.0, 2048.0, 3746.0, 6529.0, 54413.0, 57555.0 
GO:0005759 CC 7.42e-04  20/671   381/29107 D05 mitochondrial matrix                     587.0, 598.0, 4967.0, 5138.0, 5164.0, 6821.0, 9238.0, 23203.0, 25973.0, 26024.0, 26164.0, 26284.0, 27034.0, 27349.0, 54936.0, 55178.0, 57805.0, 79586.0, 80308.0, 80347.0 
GO:0060076 CC 7.71e-04   5/671    32/29107 D04 excitatory synapse                       2902.0, 3675.0, 10458.0, 54413.0, 64101.0 
GO:0031093 CC 8.80e-04   7/671    67/29107 D07 platelet alpha granule lumen             81.0, 226.0, 3481.0, 3671.0, 5768.0, 51368.0, 54676.0 
GO:0070776 CC 9.24e-04   3/671     9/29107 D08 MOZ/MORF histone acetyltransferase complex 7862.0, 23774.0, 27154.0 
GO:0035267 CC 1.01e-03   4/671    20/29107 D09 NuA4 histone acetyltransferase complex   8295.0, 10524.0, 10856.0, 55929.0 
GO:0005776 CC 1.14e-03   7/671    70/29107 D06 autophagosome                            550.0, 4943.0, 55626.0, 57617.0, 64601.0, 79065.0, 148022.0 
GO:0005515 MF 4.00e-66 503/671 12418/29107 D02 protein binding                          25.0, 53.0, 81.0, 118.0, 146.0, 151.0, 160.0, 161.0, 162.0, 226.0, 375.0, 381.0, 396.0, 439.0, 550.0, 598.0, 605.0, 607.0, 780.0, 782.0, 816.0, 869.0, 984.0, 1108.0, 1141.0, 1196.0, 1209.0, 1388.0, 1453.0, 1509.0, 1605.0, 1613.0, 1717.0, 1727.0, 1786.0, 1801.0, 1813.0, 1822.0, 1889.0, 1891.0, 1917.0, 1981.0, 2011.0, 2017.0, 2023.0, 2039.0, 2048.0, 2137.0, 2193.0, 2286.0, 2314.0, 2475.0, 2686.0, 2775.0, 2783.0, 2801.0, 2896.0, 2902.0, 2907.0, 2962.0, 2976.0, 3014.0, 3208.0, 3276.0, 3481.0, 3508.0, 3607.0, 3609.0, 3619.0, 3667.0, 3675.0, 3692.0, 3746.0, 3916.0, 3959.0, 4000.0, 4035.0, 4137.0, 4152.0, 4171.0, 4218.0, 4221.0, 4324.0, 4330.0, 4335.0, 4665.0, 4682.0, 4798.0, 4802.0, 4849.0, 4914.0, 4923.0, 4924.0, 4926.0, 4943.0, 4957.0, 4967.0, 5138.0, 5153.0, 5164.0, 5195.0, 5253.0, 5298.0, 5425.0, 5428.0, 5447.0, 5518.0, 5536.0, 5575.0, 5589.0, 5598.0, 5664.0, 5709.0, 5754.0, 5875.0, 5886.0, 5905.0, 5909.0, 5914.0, 5976.0, 5977.0, 6158.0, 6257.0, 6297.0, 6330.0, 6376.0, 6461.0, 6499.0, 6529.0, 6548.0, 6572.0, 6597.0, 6598.0, 6609.0, 6649.0, 6710.0, 6723.0, 6777.0, 6811.0, 6821.0, 6829.0, 6839.0, 6866.0, 6874.0, 6892.0, 6903.0, 6904.0, 6944.0, 6949.0, 7094.0, 7186.0, 7280.0, 7317.0, 7343.0, 7384.0, 7391.0, 7407.0, 7515.0, 7732.0, 7786.0, 7862.0, 7917.0, 7920.0, 7922.0, 7965.0, 8085.0, 8086.0, 8220.0, 8241.0, 8295.0, 8425.0, 8448.0, 8449.0, 8535.0, 8570.0, 8772.0, 8831.0, 8844.0, 8861.0, 8890.0, 8938.0, 8943.0, 9092.0, 9130.0, 9136.0, 9143.0, 9238.0, 9253.0, 9328.0, 9362.0, 9392.0, 9399.0, 9423.0, 9463.0, 9513.0, 9524.0, 9526.0, 9567.0, 9572.0, 9619.0, 9640.0, 9711.0, 9742.0, 9785.0, 9806.0, 9807.0, 9810.0, 9817.0, 9820.0, 9853.0, 9862.0, 9883.0, 9889.0, 9915.0, 9919.0, 9968.0, 9985.0, 10023.0, 10043.0, 10055.0, 10066.0, 10072.0, 10076.0, 10084.0, 10113.0, 10121.0, 10155.0, 10189.0, 10280.0, 10391.0, 10401.0, 10421.0, 10430.0, 10452.0, 10458.0, 10489.0, 10498.0, 10523.0, 10524.0, 10554.0, 10612.0, 10641.0, 10785.0, 10844.0, 10856.0, 10868.0, 10869.0, 10921.0, 10938.0, 10945.0, 10960.0, 11060.0, 11070.0, 11079.0, 11091.0, 11100.0, 11140.0, 11153.0, 11180.0, 11190.0, 11333.0, 11338.0, 11344.0, 22827.0, 22845.0, 22874.0, 22893.0, 22907.0, 23017.0, 23067.0, 23163.0, 23164.0, 23192.0, 23203.0, 23214.0, 23254.0, 23299.0, 23309.0, 23324.0, 23338.0, 23386.0, 23476.0, 23481.0, 23503.0, 23523.0, 23552.0, 23558.0, 23644.0, 23647.0, 23759.0, 23762.0, 23774.0, 25777.0, 25791.0, 25792.0, 25822.0, 25839.0, 25844.0, 25885.0, 26015.0, 26024.0, 26053.0, 26121.0, 26155.0, 26240.0, 26284.0, 27005.0, 27153.0, 27154.0, 27238.0, 27301.0, 27338.0, 28952.0, 28960.0, 28976.0, 28989.0, 29855.0, 29914.0, 29926.0, 29928.0, 29944.0, 29965.0, 50488.0, 50512.0, 50628.0, 50813.0, 51112.0, 51157.0, 51204.0, 51368.0, 51428.0, 51497.0, 51517.0, 51684.0, 53827.0, 53838.0, 54413.0, 54487.0, 54549.0, 54606.0, 54676.0, 54707.0, 54929.0, 54936.0, 54964.0, 54978.0, 55128.0, 55135.0, 55178.0, 55238.0, 55262.0, 55512.0, 55558.0, 55565.0, 55626.0, 55690.0, 55697.0, 55721.0, 55722.0, 55898.0, 55920.0, 55929.0, 56006.0, 56241.0, 56850.0, 56949.0, 56997.0, 57154.0, 57192.0, 57470.0, 57521.0, 57591.0, 57602.0, 57610.0, 57611.0, 57617.0, 57649.0, 57690.0, 57805.0, 57827.0, 58513.0, 60370.0, 60626.0, 60680.0, 64101.0, 64210.0, 64320.0, 64374.0, 64601.0, 64689.0, 64708.0, 64755.0, 64837.0, 64852.0, 65009.0, 65083.0, 65982.0, 65992.0, 65999.0, 66005.0, 78992.0, 79065.0, 79073.0, 79080.0, 79089.0, 79102.0, 79165.0, 79171.0, 79174.0, 79364.0, 79446.0, 79571.0, 79581.0, 79594.0, 79637.0, 79654.0, 79680.0, 79803.0, 79932.0, 80020.0, 80023.0, 80153.0, 80176.0, 80212.0, 80308.0, 80347.0, 80381.0, 80789.0, 80790.0, 80851.0, 81037.0, 81570.0, 81876.0, 83696.0, 83743.0, 83746.0, 84063.0, 84287.0, 84335.0, 84447.0, 84623.0, 84656.0, 84892.0, 84894.0, 84905.0, 84937.0, 84975.0, 84993.0, 85369.0, 90231.0, 90353.0, 90522.0, 90678.0, 90780.0, 90809.0, 90956.0, 91039.0, 91949.0, 92609.0, 93185.0, 93611.0, 93624.0, 94005.0, 112755.0, 112869.0, 112936.0, 113829.0, 114049.0, 114785.0, 116113.0, 116115.0, 116225.0, 118813.0, 124245.0, 124402.0, 124583.0, 126129.0, 127829.0, 136051.0, 146395.0, 146760.0, 148022.0, 148252.0, 149603.0, 149986.0, 155061.0, 157285.0, 164091.0, 164312.0, 196463.0, 196500.0, 200186.0, 203260.0, 222229.0, 253980.0, 283248.0, 283373.0, 284297.0, 339665.0, 375323.0, 388552.0, 402682.0, 100101267.0 
GO:0003723 MF 6.62e-20  92/671  1389/29107 D04 RNA binding                              81.0, 118.0, 226.0, 375.0, 984.0, 1786.0, 1981.0, 2011.0, 2023.0, 2193.0, 2896.0, 2962.0, 3276.0, 3508.0, 3609.0, 4035.0, 4137.0, 5536.0, 5905.0, 5976.0, 6158.0, 6238.0, 6499.0, 6597.0, 6829.0, 6949.0, 7317.0, 7343.0, 8241.0, 8449.0, 8570.0, 9092.0, 9130.0, 9136.0, 9238.0, 9513.0, 9567.0, 9785.0, 9889.0, 10147.0, 10155.0, 10189.0, 10523.0, 10921.0, 10985.0, 11083.0, 11100.0, 11180.0, 11333.0, 11338.0, 11344.0, 22827.0, 22907.0, 23067.0, 23211.0, 23223.0, 23481.0, 23524.0, 26024.0, 26121.0, 26155.0, 26284.0, 26608.0, 27238.0, 27349.0, 51069.0, 51428.0, 51497.0, 54606.0, 55135.0, 55178.0, 55794.0, 55920.0, 56107.0, 57169.0, 57470.0, 57602.0, 57690.0, 57805.0, 60680.0, 64779.0, 64852.0, 65083.0, 65095.0, 79080.0, 79171.0, 79228.0, 83743.0, 92609.0, 114049.0, 124245.0, 149986.0 
GO:0003682 MF 1.46e-08  31/671   418/29107 D02 chromatin binding                        4152.0, 4221.0, 4335.0, 5428.0, 5914.0, 5976.0, 6777.0, 6829.0, 6839.0, 7343.0, 8535.0, 8861.0, 9968.0, 9985.0, 10155.0, 22893.0, 22907.0, 23309.0, 23476.0, 25885.0, 26053.0, 26155.0, 83743.0, 83746.0, 84656.0, 90780.0, 93624.0, 114785.0, 148479.0, 200186.0, 222229.0 
GO:0042802 MF 1.12e-07  68/671  1495/29107 D03 identical protein binding                146.0, 226.0, 598.0, 790.0, 816.0, 869.0, 1196.0, 1613.0, 1813.0, 1981.0, 2048.0, 2475.0, 2801.0, 3208.0, 3276.0, 3508.0, 4137.0, 4665.0, 4914.0, 4923.0, 5195.0, 5536.0, 6529.0, 6723.0, 6777.0, 7186.0, 7391.0, 8241.0, 8772.0, 9463.0, 9513.0, 9817.0, 9889.0, 10021.0, 10458.0, 10489.0, 10612.0, 10856.0, 10938.0, 11070.0, 11153.0, 22827.0, 23647.0, 25777.0, 26121.0, 28960.0, 54487.0, 54676.0, 55128.0, 55135.0, 55178.0, 55512.0, 55697.0, 56006.0, 56850.0, 57192.0, 57555.0, 64374.0, 65989.0, 79594.0, 80153.0, 80212.0, 80308.0, 84063.0, 91039.0, 118813.0, 157285.0, 253980.0 
GO:0003713 MF 1.18e-07  21/671   232/29107 D03 transcription coactivator activity       25.0, 81.0, 607.0, 5253.0, 6597.0, 6598.0, 8085.0, 9862.0, 9968.0, 10084.0, 10155.0, 10498.0, 10524.0, 23476.0, 23558.0, 27005.0, 57178.0, 57591.0, 64210.0, 79364.0, 93624.0 
GO:0005524 MF 3.87e-07  65/671  1458/29107 D08 ATP binding                              21.0, 25.0, 111.0, 115.0, 439.0, 780.0, 790.0, 816.0, 984.0, 1108.0, 1185.0, 1196.0, 1453.0, 1613.0, 1981.0, 2011.0, 2048.0, 2193.0, 2475.0, 3508.0, 4171.0, 4682.0, 4914.0, 5164.0, 5198.0, 5298.0, 5536.0, 5598.0, 5754.0, 5976.0, 6499.0, 6597.0, 7317.0, 7407.0, 7786.0, 8449.0, 8844.0, 9489.0, 9578.0, 9619.0, 9785.0, 9807.0, 10121.0, 10856.0, 10938.0, 11153.0, 11344.0, 22907.0, 23552.0, 25973.0, 27338.0, 50488.0, 51428.0, 54606.0, 55794.0, 56997.0, 57130.0, 57410.0, 64122.0, 64852.0, 79877.0, 80308.0, 80347.0, 81570.0, 90956.0 
GO:0042393 MF 1.64e-06  16/671   166/29107 D03 histone binding                          3014.0, 4171.0, 5977.0, 6944.0, 7862.0, 8085.0, 10524.0, 11091.0, 23774.0, 26155.0, 27154.0, 55135.0, 83743.0, 83746.0, 84656.0, 90780.0 
GO:0031267 MF 2.86e-06  20/671   259/29107 D05 small GTPase binding                     396.0, 1613.0, 4218.0, 5875.0, 5905.0, 5909.0, 9578.0, 9853.0, 10938.0, 23163.0, 23214.0, 23299.0, 23647.0, 55654.0, 55920.0, 78992.0, 79571.0, 79803.0, 85369.0, 253980.0 
GO:0019899 MF 6.08e-06  24/671   369/29107 D03 enzyme binding                           790.0, 3014.0, 3276.0, 3916.0, 4137.0, 4171.0, 5447.0, 5914.0, 6829.0, 7186.0, 7391.0, 7515.0, 8535.0, 8861.0, 9463.0, 10401.0, 11100.0, 11338.0, 23476.0, 57805.0, 64210.0, 64852.0, 112869.0, 283248.0 
GO:0003712 MF 7.94e-06  13/671   127/29107 D02 transcription coregulator activity       4665.0, 5253.0, 5977.0, 6598.0, 8295.0, 8861.0, 9862.0, 9968.0, 10401.0, 10524.0, 23476.0, 57649.0, 79364.0 
GO:0046872 MF 8.55e-06  86/671  2297/29107 D04 metal ion binding                        111.0, 115.0, 439.0, 780.0, 2137.0, 2588.0, 2775.0, 3675.0, 4171.0, 4682.0, 4967.0, 5153.0, 5198.0, 5536.0, 5977.0, 6297.0, 6529.0, 7384.0, 7701.0, 7862.0, 8085.0, 8241.0, 8844.0, 9463.0, 9640.0, 9810.0, 9889.0, 10296.0, 10524.0, 10869.0, 10960.0, 11083.0, 22821.0, 23203.0, 23211.0, 23324.0, 23338.0, 23467.0, 23503.0, 23774.0, 27005.0, 27153.0, 27154.0, 29965.0, 51157.0, 51428.0, 54487.0, 55290.0, 55298.0, 55512.0, 55565.0, 55627.0, 57130.0, 57617.0, 57649.0, 63891.0, 63977.0, 64320.0, 64409.0, 64689.0, 64763.0, 64852.0, 65982.0, 79364.0, 79586.0, 79594.0, 83719.0, 84447.0, 84448.0, 84905.0, 84937.0, 90678.0, 90780.0, 116113.0, 116115.0, 116225.0, 118813.0, 124245.0, 136051.0, 148479.0, 149603.0, 152992.0, 155061.0, 171017.0, 201514.0, 221785.0 
GO:0043021 MF 1.05e-05   7/671    34/29107 D03 ribonucleoprotein complex binding        10084.0, 10421.0, 23481.0, 26121.0, 50628.0, 60678.0, 92609.0 
GO:0045296 MF 1.58e-05  21/671   315/29107 D04 cadherin binding                         118.0, 226.0, 1453.0, 2011.0, 2017.0, 2023.0, 2801.0, 5905.0, 6811.0, 7094.0, 10938.0, 10985.0, 11344.0, 22827.0, 23164.0, 23647.0, 53827.0, 55898.0, 57410.0, 58513.0, 64837.0 
GO:0008270 MF 2.18e-05  39/671   810/29107 D06 zinc ion binding                         790.0, 1108.0, 1786.0, 1889.0, 3508.0, 4152.0, 4324.0, 4351.0, 5138.0, 5253.0, 5875.0, 5914.0, 5976.0, 6257.0, 6609.0, 6839.0, 7186.0, 7732.0, 9572.0, 10072.0, 10155.0, 10401.0, 10612.0, 10868.0, 23053.0, 23087.0, 23140.0, 23659.0, 25792.0, 25885.0, 27301.0, 29944.0, 54814.0, 55128.0, 57169.0, 57178.0, 79102.0, 83746.0, 93624.0 
GO:0061630 MF 2.75e-05  20/671   302/29107 D05 ubiquitin protein ligase activity        7732.0, 9862.0, 9968.0, 10296.0, 10612.0, 11060.0, 23087.0, 23759.0, 55128.0, 55298.0, 57154.0, 57617.0, 64320.0, 79102.0, 79594.0, 84447.0, 84937.0, 90678.0, 93611.0, 149603.0 
GO:0003714 MF 2.95e-05  15/671   186/29107 D03 transcription corepressor activity       1822.0, 4665.0, 5195.0, 5977.0, 6597.0, 8535.0, 10155.0, 10856.0, 23309.0, 26155.0, 51684.0, 55929.0, 57649.0, 91748.0, 283248.0 
GO:0044877 MF 3.95e-05  22/671   361/29107 D02 protein-containing complex binding       160.0, 1141.0, 1813.0, 2048.0, 2783.0, 2902.0, 4035.0, 4923.0, 4926.0, 5536.0, 5792.0, 7186.0, 7384.0, 7391.0, 8772.0, 9578.0, 9810.0, 9862.0, 9915.0, 23163.0, 55135.0, 57521.0 
GO:0030674 MF 6.89e-05  10/671    95/29107 D02 protein-macromolecule adaptor activity   1523.0, 4137.0, 4221.0, 6548.0, 6949.0, 7186.0, 57521.0, 57617.0, 64210.0, 124245.0 
GO:0003677 MF 7.31e-05  41/671   921/29107 D04 DNA binding                              25.0, 1108.0, 1786.0, 2962.0, 2976.0, 3014.0, 3508.0, 3609.0, 4137.0, 4152.0, 4171.0, 4798.0, 4802.0, 4924.0, 5425.0, 5428.0, 6597.0, 6598.0, 6874.0, 6944.0, 7862.0, 8085.0, 8570.0, 8861.0, 9328.0, 9640.0, 10084.0, 10113.0, 10155.0, 22827.0, 22993.0, 25885.0, 26015.0, 27301.0, 29855.0, 51092.0, 57410.0, 83439.0, 84656.0, 84905.0, 91748.0 
GO:0004842 MF 9.64e-05  16/671   230/29107 D04 ubiquitin-protein transferase activity   7186.0, 9810.0, 10155.0, 10296.0, 11060.0, 27338.0, 55128.0, 57154.0, 63891.0, 64320.0, 79594.0, 79654.0, 84937.0, 90678.0, 149603.0, 253980.0 
GO:0042054 MF 1.70e-04   4/671    13/29107 D06 histone methyltransferase activity       3276.0, 6839.0, 10498.0, 28989.0 
GO:0035064 MF 1.85e-04   8/671    69/29107 D05 methylated histone binding               5253.0, 8535.0, 11091.0, 83746.0, 84656.0, 112869.0, 148479.0, 222229.0 
GO:0051087 MF 1.87e-04  10/671   107/29107 D03 chaperone binding                        2896.0, 4137.0, 4967.0, 6903.0, 6904.0, 11140.0, 11153.0, 25822.0, 55135.0, 84447.0 
GO:0047485 MF 1.87e-04  10/671   107/29107 D03 protein N-terminus binding               4221.0, 4923.0, 5195.0, 6597.0, 6811.0, 6839.0, 9143.0, 10401.0, 23524.0, 112869.0 
GO:0003724 MF 2.27e-04   8/671    71/29107 D04 RNA helicase activity                    5976.0, 6499.0, 8449.0, 9785.0, 22907.0, 51428.0, 54606.0, 55794.0 
GO:0004767 MF 2.32e-04   3/671     6/29107 D06 sphingomyelin phosphodiesterase activity 6609.0, 55512.0, 55627.0 
GO:0001006 MF 2.32e-04   3/671     6/29107 D10 RNA polymerase III type 3 promoter sequence-specific DNA binding 2475.0, 55290.0, 57521.0 
GO:0003924 MF 2.40e-04  19/671   327/29107 D07 GTPase activity                          375.0, 381.0, 1917.0, 2775.0, 2783.0, 4218.0, 5909.0, 6903.0, 7280.0, 7732.0, 9567.0, 23551.0, 26164.0, 54676.0, 54707.0, 60678.0, 81876.0, 127829.0, 148252.0 
GO:0019901 MF 2.90e-04  24/671   470/29107 D05 protein kinase binding                   160.0, 161.0, 162.0, 396.0, 598.0, 1917.0, 2475.0, 2801.0, 4137.0, 4218.0, 7186.0, 7391.0, 7786.0, 10985.0, 11140.0, 11190.0, 26608.0, 51684.0, 55128.0, 55920.0, 57521.0, 85369.0, 112755.0, 148022.0 
GO:0004984 MF 1.48e-04   0/671   399/29107 D04 olfactory receptor activity               
```
