## Supplementary material for "Transcriptional and genetic sex differences for schizophrenia across the dorsolateral prefrontal cortex, hippocampus, and caudate nucleus": Data S4: GO_analysis_module_royalblue.txt

```
GO:0016567 BP 2.12e-08  19/240   479/29107 D09 protein ubiquitination                   331.0, 4193.0, 9655.0, 10001.0, 10116.0, 23008.0, 23291.0, 25820.0, 26190.0, 51592.0, 55632.0, 79269.0, 79872.0, 80124.0, 143279.0, 147339.0, 152006.0, 200933.0, 254170.0 
GO:0043488 BP 7.19e-06   5/240    33/29107 D09 regulation of mRNA stability             23369.0, 26135.0, 149041.0, 167227.0, 253943.0 
GO:0005654 CC 1.30e-16  81/240  3805/29107 D02 nucleoplasm                              331.0, 659.0, 905.0, 1105.0, 1386.0, 1810.0, 1875.0, 2553.0, 2957.0, 3717.0, 3839.0, 3840.0, 4193.0, 4683.0, 4729.0, 5494.0, 5537.0, 5814.0, 6045.0, 6619.0, 7321.0, 7559.0, 7597.0, 7756.0, 8036.0, 8545.0, 9063.0, 9318.0, 9575.0, 9716.0, 10001.0, 10116.0, 10137.0, 10285.0, 10527.0, 10772.0, 10949.0, 11051.0, 11052.0, 22841.0, 22890.0, 22926.0, 23008.0, 23063.0, 25957.0, 26043.0, 26512.0, 26747.0, 51194.0, 51562.0, 51592.0, 51762.0, 51773.0, 54468.0, 55781.0, 58528.0, 64121.0, 64426.0, 64924.0, 79269.0, 79718.0, 80012.0, 80232.0, 80853.0, 81609.0, 84248.0, 84295.0, 84516.0, 84864.0, 84955.0, 92597.0, 120534.0, 127933.0, 134430.0, 140890.0, 149420.0, 152006.0, 167227.0, 192669.0, 205564.0, 221830.0 
GO:0005829 CC 8.57e-14  93/240  5293/29107 D02 cytosol                                  331.0, 636.0, 905.0, 1315.0, 1629.0, 2107.0, 2957.0, 3093.0, 3267.0, 3717.0, 3839.0, 3840.0, 3845.0, 4193.0, 4683.0, 4729.0, 5289.0, 5494.0, 5501.0, 5537.0, 5861.0, 5911.0, 6120.0, 7321.0, 7337.0, 8036.0, 9218.0, 9318.0, 9559.0, 9575.0, 9655.0, 10010.0, 10096.0, 10116.0, 10527.0, 10772.0, 11116.0, 22926.0, 23063.0, 23230.0, 23291.0, 23369.0, 25820.0, 25957.0, 26043.0, 26127.0, 26135.0, 26190.0, 26586.0, 28962.0, 51164.0, 51194.0, 51552.0, 51562.0, 51719.0, 54468.0, 54585.0, 55207.0, 55432.0, 55500.0, 55632.0, 55781.0, 57472.0, 57551.0, 58528.0, 64121.0, 64426.0, 64841.0, 64863.0, 65065.0, 79609.0, 79646.0, 79872.0, 80232.0, 81609.0, 81631.0, 84516.0, 84541.0, 84864.0, 84955.0, 92597.0, 120534.0, 120892.0, 122830.0, 132789.0, 138199.0, 143279.0, 167227.0, 192669.0, 200576.0, 201626.0, 205564.0, 253943.0 
GO:0005634 CC 1.98e-12  91/240  5386/29107 D05 nucleus                                  331.0, 905.0, 1105.0, 1386.0, 2553.0, 3093.0, 3717.0, 3839.0, 3840.0, 3843.0, 4193.0, 4683.0, 5494.0, 5501.0, 5814.0, 6045.0, 6619.0, 7321.0, 7337.0, 7559.0, 7697.0, 7756.0, 8036.0, 8545.0, 9063.0, 9575.0, 9716.0, 9782.0, 10001.0, 10096.0, 10116.0, 10153.0, 10285.0, 10308.0, 10772.0, 10949.0, 11051.0, 11052.0, 11116.0, 22869.0, 22890.0, 22926.0, 23063.0, 23291.0, 25820.0, 26036.0, 26135.0, 26512.0, 26575.0, 26747.0, 51123.0, 51164.0, 51592.0, 51773.0, 54665.0, 54680.0, 54989.0, 55632.0, 55781.0, 56986.0, 57209.0, 57472.0, 57570.0, 58528.0, 64121.0, 64426.0, 64863.0, 79646.0, 79718.0, 80012.0, 80124.0, 80232.0, 80853.0, 84295.0, 92597.0, 92906.0, 121053.0, 122830.0, 127933.0, 132789.0, 138199.0, 149420.0, 150962.0, 152006.0, 163049.0, 163131.0, 205564.0, 222194.0, 254065.0, 284443.0, 401265.0 
GO:0005794 CC 2.59e-06  24/240   988/29107 D05 Golgi apparatus                          636.0, 1315.0, 2589.0, 2776.0, 5861.0, 10959.0, 22926.0, 23063.0, 23230.0, 23390.0, 25843.0, 27072.0, 55632.0, 55681.0, 55754.0, 64398.0, 64746.0, 64841.0, 64924.0, 84541.0, 120892.0, 127933.0, 152559.0, 730094.0 
GO:0005737 CC 2.01e-05  65/240  4724/29107 D02 cytoplasm                                331.0, 659.0, 1105.0, 1386.0, 1629.0, 2107.0, 2776.0, 3717.0, 3843.0, 3845.0, 4193.0, 4594.0, 5289.0, 5501.0, 7321.0, 7756.0, 8036.0, 9318.0, 10096.0, 10116.0, 10285.0, 10772.0, 11051.0, 11052.0, 23008.0, 23063.0, 23369.0, 25820.0, 25843.0, 26135.0, 26575.0, 27152.0, 51123.0, 51164.0, 51430.0, 54468.0, 54585.0, 55109.0, 55207.0, 55432.0, 55500.0, 55781.0, 55885.0, 57472.0, 57551.0, 57570.0, 58528.0, 64121.0, 64398.0, 79609.0, 79872.0, 79884.0, 80124.0, 80232.0, 92181.0, 92597.0, 93627.0, 120892.0, 122830.0, 132789.0, 150962.0, 167227.0, 192669.0, 253943.0, 401265.0 
GO:0000151 CC 3.46e-05   7/240   109/29107 D04 ubiquitin ligase complex                 6045.0, 7321.0, 10001.0, 23291.0, 25820.0, 79872.0, 80232.0 
GO:0005643 CC 1.88e-04   5/240    64/29107 D03 nuclear pore                             3267.0, 3839.0, 3843.0, 9818.0, 10527.0 
GO:0005515 MF 7.01e-27 184/240 12418/29107 D02 protein binding                          331.0, 636.0, 659.0, 905.0, 1105.0, 1272.0, 1315.0, 1386.0, 1810.0, 1875.0, 2107.0, 2553.0, 2776.0, 2957.0, 3093.0, 3267.0, 3717.0, 3839.0, 3840.0, 3843.0, 3845.0, 4193.0, 4594.0, 4683.0, 4729.0, 5289.0, 5494.0, 5501.0, 5537.0, 5814.0, 5861.0, 5911.0, 6045.0, 6120.0, 6619.0, 7321.0, 7337.0, 7559.0, 7597.0, 7697.0, 7756.0, 8036.0, 8491.0, 8545.0, 9063.0, 9218.0, 9318.0, 9554.0, 9559.0, 9575.0, 9655.0, 9716.0, 9782.0, 9818.0, 10001.0, 10010.0, 10096.0, 10116.0, 10137.0, 10285.0, 10424.0, 10527.0, 10772.0, 10959.0, 11051.0, 11052.0, 11116.0, 22841.0, 22890.0, 22926.0, 23008.0, 23063.0, 23230.0, 23291.0, 23369.0, 23390.0, 23484.0, 25820.0, 25843.0, 26036.0, 26043.0, 26127.0, 26135.0, 26190.0, 26512.0, 26575.0, 26747.0, 26751.0, 27072.0, 27152.0, 28962.0, 29035.0, 51105.0, 51141.0, 51164.0, 51194.0, 51439.0, 51552.0, 51562.0, 51592.0, 51678.0, 51719.0, 51762.0, 51773.0, 54468.0, 54495.0, 54585.0, 54680.0, 55109.0, 55161.0, 55207.0, 55432.0, 55500.0, 55578.0, 55632.0, 55668.0, 55681.0, 55754.0, 55781.0, 55885.0, 56605.0, 57209.0, 57472.0, 57551.0, 58528.0, 60559.0, 64121.0, 64225.0, 64327.0, 64398.0, 64426.0, 64746.0, 64841.0, 79269.0, 79609.0, 79718.0, 79872.0, 80012.0, 80232.0, 80745.0, 81609.0, 81631.0, 84248.0, 84295.0, 84516.0, 84541.0, 84864.0, 84920.0, 84955.0, 85865.0, 92181.0, 92597.0, 92906.0, 94101.0, 116150.0, 120534.0, 120892.0, 121053.0, 122830.0, 127933.0, 132789.0, 134553.0, 138199.0, 140890.0, 143384.0, 147339.0, 149041.0, 149420.0, 150962.0, 152006.0, 152559.0, 157769.0, 160760.0, 163049.0, 167227.0, 167691.0, 192669.0, 200576.0, 200933.0, 205564.0, 253943.0, 254170.0, 388272.0, 440295.0 
GO:0046872 MF 1.80e-11  52/240  2297/29107 D04 metal ion binding                        331.0, 659.0, 1386.0, 2776.0, 3267.0, 3717.0, 4594.0, 4729.0, 5501.0, 5537.0, 6120.0, 7337.0, 7559.0, 7597.0, 7697.0, 7756.0, 10010.0, 10308.0, 22869.0, 22890.0, 25843.0, 26036.0, 26747.0, 27072.0, 51105.0, 51123.0, 51773.0, 54542.0, 54665.0, 54680.0, 54989.0, 55432.0, 55632.0, 55781.0, 55885.0, 57209.0, 57472.0, 79872.0, 84295.0, 84864.0, 92597.0, 116150.0, 118987.0, 150962.0, 152006.0, 160760.0, 163049.0, 163131.0, 192669.0, 201626.0, 222194.0, 284443.0 
GO:0004842 MF 8.44e-09  14/240   230/29107 D04 ubiquitin-protein transferase activity   331.0, 3093.0, 4193.0, 6045.0, 7321.0, 7337.0, 23291.0, 25820.0, 26190.0, 51592.0, 55632.0, 79872.0, 143279.0, 149041.0 
GO:0003723 MF 4.88e-08  33/240  1389/29107 D04 RNA binding                              2107.0, 3267.0, 3843.0, 5501.0, 5814.0, 7756.0, 9716.0, 9782.0, 10137.0, 10153.0, 10285.0, 10772.0, 10949.0, 11051.0, 11052.0, 23369.0, 25957.0, 26135.0, 26747.0, 54542.0, 57472.0, 80745.0, 84248.0, 84295.0, 85865.0, 92906.0, 127933.0, 134430.0, 140890.0, 149041.0, 192669.0, 253943.0, 257415.0 
GO:0003924 MF 6.50e-07  14/240   327/29107 D07 GTPase activity                          2776.0, 3845.0, 4594.0, 5861.0, 5911.0, 26575.0, 51552.0, 51762.0, 55207.0, 58528.0, 64121.0, 64225.0, 85865.0, 120892.0 
GO:0003729 MF 1.52e-06  11/240   210/29107 D05 mRNA binding                             5814.0, 9716.0, 10949.0, 11051.0, 11052.0, 23369.0, 54542.0, 84248.0, 92906.0, 149041.0, 253943.0 
GO:0019003 MF 2.67e-06   7/240    74/29107 D08 GDP binding                              3845.0, 5911.0, 51552.0, 51762.0, 55207.0, 58528.0, 64121.0 
GO:0031625 MF 7.21e-06  12/240   296/29107 D05 ubiquitin protein ligase binding         1629.0, 3093.0, 4193.0, 7321.0, 9063.0, 10010.0, 22926.0, 25820.0, 26043.0, 55432.0, 81631.0, 143384.0 
GO:0061630 MF 8.82e-06  12/240   302/29107 D05 ubiquitin protein ligase activity        331.0, 4193.0, 6045.0, 7321.0, 7337.0, 10001.0, 25820.0, 54542.0, 79872.0, 147339.0, 149041.0, 152006.0 
GO:0061608 MF 1.97e-05   4/240    20/29107 D03 nuclear import signal receptor activity  3839.0, 3840.0, 3843.0, 51194.0 
GO:0004722 MF 5.72e-05   5/240    50/29107 D07 protein serine/threonine phosphatase activity 5494.0, 5501.0, 5537.0, 120892.0, 160760.0 
GO:0008139 MF 5.84e-05   4/240    26/29107 D05 nuclear localization sequence binding    3839.0, 3840.0, 3843.0, 9818.0 
GO:0004672 MF 6.64e-05   9/240   210/29107 D05 protein kinase activity                  3717.0, 5289.0, 8491.0, 55681.0, 55781.0, 57551.0, 93627.0, 120892.0, 149420.0 
GO:0005525 MF 6.95e-05  12/240   373/29107 D08 GTP binding                              2776.0, 3845.0, 5861.0, 5911.0, 51552.0, 51762.0, 55207.0, 58528.0, 64121.0, 64225.0, 85865.0, 120892.0 
GO:0061665 MF 8.70e-05   3/240    11/29107 D05 SUMO ligase activity                     9063.0, 26036.0, 57691.0 
GO:0035198 MF 1.53e-04   4/240    33/29107 D06 miRNA binding                            9782.0, 23369.0, 149041.0, 192669.0 
```
