## Supplementary material for "Transcriptional and genetic sex differences for schizophrenia across the dorsolateral prefrontal cortex, hippocampus, and caudate nucleus": Data S4: GO_analysis_module_saddlebrown.txt

```
GO:0005654 CC 8.15e-09  46/147  3805/29107 D02 nucleoplasm                              645.0, 3265.0, 4303.0, 5252.0, 5439.0, 5524.0, 6187.0, 6604.0, 6923.0, 7067.0, 7311.0, 7975.0, 8347.0, 8396.0, 8576.0, 8683.0, 9040.0, 10273.0, 10399.0, 10488.0, 10519.0, 10572.0, 10898.0, 22955.0, 23474.0, 23587.0, 25804.0, 26168.0, 27111.0, 29085.0, 51335.0, 51529.0, 51647.0, 56893.0, 57706.0, 79109.0, 79622.0, 80344.0, 84967.0, 88745.0, 92856.0, 112398.0, 116138.0, 171568.0, 201254.0, 252969.0 
GO:0005739 CC 4.19e-08  24/147  1307/29107 D05 mitochondrion                            740.0, 1346.0, 1351.0, 1892.0, 3155.0, 4731.0, 10399.0, 10899.0, 11331.0, 11334.0, 23474.0, 25828.0, 26995.0, 51335.0, 55168.0, 56181.0, 64928.0, 64963.0, 65018.0, 84269.0, 84300.0, 84334.0, 126328.0, 284106.0 
GO:0005829 CC 1.60e-06  51/147  5293/29107 D02 cytosol                                  475.0, 573.0, 599.0, 645.0, 2987.0, 3155.0, 3265.0, 4134.0, 4303.0, 4637.0, 5372.0, 5863.0, 6132.0, 6141.0, 6187.0, 6468.0, 6923.0, 7001.0, 7067.0, 7311.0, 8347.0, 8396.0, 8576.0, 9040.0, 10093.0, 10169.0, 10273.0, 10399.0, 10488.0, 10654.0, 23549.0, 23587.0, 25804.0, 27111.0, 29085.0, 51529.0, 51647.0, 51665.0, 53358.0, 54858.0, 55841.0, 55884.0, 56893.0, 57706.0, 65018.0, 79109.0, 79622.0, 83547.0, 115557.0, 116138.0, 171568.0 
GO:0005743 CC 7.04e-06  11/147   404/29107 D05 mitochondrial inner membrane             740.0, 1351.0, 4731.0, 11331.0, 30968.0, 55168.0, 64928.0, 64963.0, 65018.0, 84300.0, 126328.0 
GO:0005515 MF 2.17e-13 107/147 12418/29107 D02 protein binding                          475.0, 573.0, 599.0, 645.0, 740.0, 1346.0, 1351.0, 1892.0, 2987.0, 3265.0, 4134.0, 4303.0, 4637.0, 4731.0, 5252.0, 5372.0, 5439.0, 5524.0, 5863.0, 6132.0, 6141.0, 6187.0, 6468.0, 6834.0, 6923.0, 7001.0, 7067.0, 7311.0, 7975.0, 8347.0, 8396.0, 8576.0, 8646.0, 8683.0, 9040.0, 10093.0, 10126.0, 10273.0, 10399.0, 10488.0, 10519.0, 10572.0, 10654.0, 10749.0, 10898.0, 10998.0, 11142.0, 11331.0, 11334.0, 22955.0, 23474.0, 23549.0, 23587.0, 25798.0, 25804.0, 25828.0, 26168.0, 27111.0, 29085.0, 29934.0, 30815.0, 30968.0, 51335.0, 51529.0, 51647.0, 51665.0, 53358.0, 54344.0, 55004.0, 55146.0, 55897.0, 56181.0, 56893.0, 57184.0, 64963.0, 65018.0, 65265.0, 79109.0, 79363.0, 79622.0, 80344.0, 83547.0, 84269.0, 84279.0, 84300.0, 84967.0, 84996.0, 85014.0, 92856.0, 94107.0, 112398.0, 112483.0, 113246.0, 116138.0, 123803.0, 124446.0, 125875.0, 126328.0, 138716.0, 140606.0, 154467.0, 171568.0, 201254.0, 219771.0, 252969.0, 391356.0, 404550.0 
GO:0003735 MF 1.96e-06   8/147   164/29107 D02 structural constituent of ribosome       740.0, 6132.0, 6141.0, 6187.0, 7311.0, 55168.0, 64928.0, 64963.0 
```
