## Supplementary material for "Transcriptional and genetic sex differences for schizophrenia across the dorsolateral prefrontal cortex, hippocampus, and caudate nucleus": Data S4: GO_analysis_module_steelblue.txt

```
GO:0006457 BP 1.99e-30  24/147   136/29107 D02 protein folding                          811.0, 1410.0, 2288.0, 2923.0, 3301.0, 3312.0, 3320.0, 3326.0, 3329.0, 5479.0, 5481.0, 6950.0, 7184.0, 7203.0, 9601.0, 10049.0, 10130.0, 10575.0, 10576.0, 10598.0, 22824.0, 22948.0, 51726.0, 81562.0 
GO:0006986 BP 9.78e-25  16/147    53/29107 D05 response to unfolded protein             871.0, 3301.0, 3303.0, 3305.0, 3308.0, 3310.0, 3312.0, 3315.0, 3320.0, 3326.0, 3329.0, 3337.0, 7873.0, 10808.0, 22824.0, 79139.0 
GO:0042026 BP 3.34e-19  10/147    18/29107 D03 protein refolding                        3303.0, 3304.0, 3305.0, 3309.0, 3310.0, 3312.0, 3313.0, 3320.0, 3329.0, 55466.0 
GO:0051085 BP 2.89e-18  11/147    31/29107 D05 chaperone cofactor-dependent protein refolding 3303.0, 3304.0, 3305.0, 3309.0, 3310.0, 3312.0, 3313.0, 3337.0, 6388.0, 10808.0, 23753.0 
GO:0061077 BP 2.50e-12   8/147    31/29107 D03 chaperone-mediated protein folding       1676.0, 2288.0, 3315.0, 5479.0, 5481.0, 9601.0, 10049.0, 26973.0 
GO:0050821 BP 1.37e-11  13/147   187/29107 D04 protein stabilization                    811.0, 1410.0, 3303.0, 3304.0, 3320.0, 3326.0, 3329.0, 5479.0, 6950.0, 7203.0, 10575.0, 10576.0, 22948.0 
GO:1901998 BP 2.34e-11   8/147    40/29107 D04 toxin transport                          3301.0, 3309.0, 6950.0, 7203.0, 9276.0, 10575.0, 10576.0, 22948.0 
GO:0034620 BP 3.23e-11   7/147    25/29107 D06 cellular response to unfolded protein    3303.0, 3304.0, 3305.0, 3309.0, 3310.0, 3312.0, 3313.0 
GO:0090084 BP 7.58e-10   5/147    10/29107 D06 negative regulation of inclusion body assembly 3303.0, 3304.0, 3337.0, 10049.0, 55466.0 
GO:1904851 BP 7.58e-10   5/147    10/29107 D08 positive regulation of establishment of protein localization to telomere 6950.0, 7203.0, 10575.0, 10576.0, 22948.0 
GO:0051131 BP 1.05e-09   6/147    22/29107 D07 chaperone-mediated protein complex assembly 3303.0, 3308.0, 3320.0, 3326.0, 3329.0, 10576.0 
GO:1904871 BP 1.38e-09   5/147    11/29107 D07 positive regulation of protein localization to Cajal body 6950.0, 7203.0, 10575.0, 10576.0, 22948.0 
GO:0034605 BP 3.85e-09   7/147    47/29107 D05 cellular response to heat                3303.0, 3304.0, 3310.0, 3320.0, 3326.0, 3329.0, 51278.0 
GO:1904874 BP 8.85e-09   5/147    15/29107 D05 positive regulation of telomerase RNA localization to Cajal body 6950.0, 7203.0, 10575.0, 10576.0, 22948.0 
GO:0031396 BP 1.81e-08   5/147    17/29107 D09 regulation of protein ubiquitination     3303.0, 3304.0, 3320.0, 3326.0, 6478.0 
GO:0007339 BP 2.15e-08   6/147    35/29107 D05 binding of sperm to zona pellucida       3305.0, 6950.0, 7203.0, 10575.0, 10576.0, 22948.0 
GO:0034975 BP 2.00e-07   4/147    11/29107 D03 protein folding in endoplasmic reticulum 811.0, 2923.0, 3309.0, 7184.0 
GO:0032212 BP 7.59e-07   5/147    34/29107 D10 positive regulation of telomere maintenance via telomerase 6950.0, 7203.0, 10575.0, 10576.0, 22948.0 
GO:0051973 BP 7.59e-07   5/147    34/29107 D09 positive regulation of telomerase activity 3320.0, 3326.0, 6950.0, 10575.0, 10576.0 
GO:0043066 BP 1.17e-06  13/147   484/29107 D07 negative regulation of apoptotic process 1410.0, 3301.0, 3303.0, 3304.0, 3309.0, 3313.0, 3315.0, 3329.0, 3480.0, 6478.0, 7184.0, 10370.0, 55795.0 
GO:0090666 BP 1.25e-06   3/147     5/29107 D06 scaRNA localization to Cajal body        6950.0, 10575.0, 10576.0 
GO:0045892 BP 2.36e-05  12/147   548/29107 D10 negative regulation of transcription, DNA-templated 811.0, 1410.0, 3312.0, 6478.0, 7189.0, 10049.0, 10370.0, 10419.0, 23613.0, 25988.0, 84159.0, 162989.0 
GO:0071712 BP 2.69e-05   3/147    12/29107 D09 ER-associated misfolded protein catabolic process 23753.0, 56886.0, 79139.0 
GO:0098761 BP 3.48e-05   3/147    13/29107 D06 cellular response to interleukin-7       2923.0, 3329.0, 10963.0 
GO:1900034 BP 5.49e-05   3/147    15/29107 D06 regulation of cellular response to heat  3337.0, 10049.0, 26973.0 
GO:0070062 CC 3.47e-13  40/147  2169/29107 D06 extracellular exosome                    811.0, 1410.0, 1773.0, 2288.0, 2717.0, 2923.0, 3301.0, 3303.0, 3304.0, 3308.0, 3309.0, 3310.0, 3312.0, 3313.0, 3315.0, 3320.0, 3326.0, 3329.0, 3337.0, 4758.0, 5479.0, 6559.0, 6697.0, 6897.0, 6950.0, 7184.0, 7203.0, 7314.0, 8703.0, 8985.0, 10007.0, 10130.0, 10575.0, 10576.0, 10598.0, 10808.0, 22948.0, 27101.0, 53343.0, 56886.0 
GO:0005634 CC 2.31e-12  64/147  5386/29107 D05 nucleus                                  811.0, 1104.0, 1410.0, 1432.0, 1676.0, 1773.0, 2923.0, 3301.0, 3303.0, 3304.0, 3305.0, 3308.0, 3309.0, 3310.0, 3312.0, 3315.0, 3320.0, 3326.0, 3337.0, 4236.0, 4686.0, 5479.0, 5481.0, 5987.0, 6883.0, 7150.0, 7184.0, 7189.0, 7314.0, 7873.0, 8815.0, 8880.0, 9923.0, 10049.0, 10194.0, 10263.0, 10370.0, 10419.0, 10432.0, 10808.0, 10963.0, 22824.0, 23076.0, 23210.0, 23613.0, 25888.0, 25988.0, 27101.0, 51278.0, 53944.0, 55596.0, 55646.0, 55795.0, 55802.0, 57117.0, 58497.0, 83860.0, 84159.0, 84271.0, 84851.0, 85365.0, 85446.0, 90874.0, 342945.0 
GO:0005829 CC 3.62e-12  63/147  5293/29107 D02 cytosol                                  811.0, 1410.0, 1432.0, 1676.0, 2288.0, 3083.0, 3301.0, 3303.0, 3304.0, 3305.0, 3308.0, 3309.0, 3310.0, 3312.0, 3315.0, 3320.0, 3326.0, 3329.0, 3337.0, 4686.0, 5481.0, 5987.0, 6478.0, 6559.0, 6697.0, 6897.0, 6950.0, 7184.0, 7189.0, 7203.0, 7314.0, 7873.0, 8557.0, 8703.0, 8815.0, 9276.0, 9451.0, 10007.0, 10049.0, 10130.0, 10419.0, 10575.0, 10576.0, 10598.0, 10808.0, 10963.0, 22824.0, 22948.0, 23076.0, 23210.0, 23767.0, 27101.0, 53944.0, 54734.0, 55204.0, 55466.0, 55802.0, 58497.0, 59349.0, 84271.0, 84851.0, 85365.0, 127544.0 
GO:0005737 CC 4.60e-11  57/147  4724/29107 D02 cytoplasm                                384.0, 811.0, 1104.0, 1410.0, 1432.0, 2288.0, 2717.0, 3303.0, 3304.0, 3305.0, 3309.0, 3310.0, 3312.0, 3313.0, 3315.0, 3320.0, 3326.0, 3329.0, 3337.0, 4758.0, 5479.0, 5481.0, 5987.0, 6478.0, 7189.0, 7314.0, 8815.0, 8880.0, 9451.0, 10007.0, 10049.0, 10263.0, 10419.0, 10432.0, 10677.0, 10808.0, 22824.0, 23210.0, 23235.0, 23534.0, 23613.0, 51278.0, 53944.0, 54877.0, 55646.0, 55795.0, 55802.0, 55876.0, 57821.0, 58477.0, 58497.0, 64282.0, 84271.0, 84851.0, 85364.0, 85365.0, 127544.0 
GO:0005654 CC 5.89e-11  50/147  3805/29107 D02 nucleoplasm                              1104.0, 1410.0, 1432.0, 1676.0, 2288.0, 3303.0, 3304.0, 3305.0, 3312.0, 3320.0, 3326.0, 3337.0, 4236.0, 4686.0, 5479.0, 5481.0, 5987.0, 6478.0, 6697.0, 6883.0, 6924.0, 7150.0, 7314.0, 8815.0, 8880.0, 10049.0, 10106.0, 10370.0, 10419.0, 10432.0, 10575.0, 10808.0, 22992.0, 23076.0, 23210.0, 23613.0, 25888.0, 25988.0, 27101.0, 51278.0, 54432.0, 54971.0, 55596.0, 55646.0, 57117.0, 57727.0, 83860.0, 84159.0, 84271.0, 162989.0 
GO:0042470 CC 9.30e-11  10/147   100/29107 D08 melanosome                               2923.0, 3309.0, 3312.0, 3320.0, 3326.0, 5479.0, 7184.0, 9601.0, 10130.0, 10575.0 
GO:0002199 CC 1.70e-10   5/147     8/29107 D02 zona pellucida receptor complex          3305.0, 6950.0, 7203.0, 10575.0, 10576.0 
GO:0005788 CC 5.70e-10  14/147   306/29107 D05 endoplasmic reticulum lumen              811.0, 871.0, 2923.0, 3309.0, 5479.0, 7184.0, 7873.0, 8985.0, 9601.0, 10130.0, 23753.0, 51726.0, 56886.0, 79188.0 
GO:0034663 CC 7.58e-10   5/147    10/29107 D03 endoplasmic reticulum chaperone complex  3309.0, 5479.0, 7184.0, 10130.0, 23753.0 
GO:0005832 CC 7.58e-10   5/147    10/29107 D03 chaperonin-containing T-complex          6950.0, 7203.0, 10575.0, 10576.0, 22948.0 
GO:0101031 CC 1.81e-08   5/147    17/29107 D02 chaperone complex                        3312.0, 6388.0, 10963.0, 23753.0, 51726.0 
GO:0032991 CC 3.02e-08  17/147   643/29107 D01 protein-containing complex               1104.0, 1410.0, 1676.0, 2288.0, 3303.0, 3304.0, 3309.0, 3320.0, 3326.0, 3329.0, 5479.0, 7184.0, 7189.0, 10370.0, 10808.0, 10963.0, 56886.0 
GO:0005739 CC 4.19e-08  24/147  1307/29107 D05 mitochondrion                            384.0, 1410.0, 1432.0, 2288.0, 3301.0, 3303.0, 3304.0, 3308.0, 3309.0, 3313.0, 3320.0, 3326.0, 3329.0, 4686.0, 5832.0, 7314.0, 9823.0, 29074.0, 50486.0, 51657.0, 53343.0, 60493.0, 64969.0, 83875.0 
GO:0005783 CC 6.29e-08  21/147  1036/29107 D05 endoplasmic reticulum                    811.0, 871.0, 2923.0, 3303.0, 3304.0, 3309.0, 5479.0, 6388.0, 7184.0, 7873.0, 8985.0, 9451.0, 9601.0, 10130.0, 10598.0, 23753.0, 51726.0, 56886.0, 79139.0, 127544.0, 387521.0 
GO:0044297 CC 1.30e-07   7/147    77/29107 D02 cell body                                3305.0, 6950.0, 7203.0, 10575.0, 10576.0, 22948.0, 27101.0 
GO:0048471 CC 1.33e-07  17/147   713/29107 D02 perinuclear region of cytoplasm          811.0, 2288.0, 3301.0, 3303.0, 3304.0, 3312.0, 3320.0, 3326.0, 4074.0, 5479.0, 6526.0, 7184.0, 7189.0, 7873.0, 9451.0, 10049.0, 85365.0 
GO:0005925 CC 2.24e-07  13/147   418/29107 D05 focal adhesion                           811.0, 2923.0, 3303.0, 3304.0, 3309.0, 3312.0, 3313.0, 3315.0, 5479.0, 7184.0, 10677.0, 23767.0, 58497.0 
GO:0071682 CC 1.81e-06   4/147    18/29107 D05 endocytic vesicle lumen                  811.0, 3320.0, 7184.0, 10808.0 
GO:1904813 CC 3.34e-06   7/147   124/29107 D05 ficolin-1-rich granule lumen             1432.0, 3303.0, 3304.0, 3310.0, 3312.0, 3320.0, 3326.0 
GO:0033018 CC 1.04e-05   3/147     9/29107 D06 sarcoplasmic reticulum lumen             811.0, 7184.0, 7873.0 
GO:0044295 CC 1.55e-05   4/147    30/29107 D04 axonal growth cone                       2288.0, 3320.0, 3326.0, 23767.0 
GO:0005874 CC 2.20e-05   9/147   298/29107 D06 microtubule                              2288.0, 6950.0, 7203.0, 10263.0, 10575.0, 10576.0, 10808.0, 22948.0, 57821.0 
GO:0005793 CC 4.53e-05   5/147    77/29107 D05 endoplasmic reticulum-Golgi intermediate compartment 871.0, 3309.0, 10130.0, 56886.0, 81562.0 
GO:0005789 CC 1.29e-04  15/147   974/29107 D04 endoplasmic reticulum membrane           811.0, 3309.0, 7184.0, 7314.0, 8985.0, 9276.0, 9451.0, 10130.0, 23767.0, 58477.0, 79139.0, 81562.0, 85365.0, 127544.0, 387521.0 
GO:1990904 CC 1.31e-04   6/147   153/29107 D02 ribonucleoprotein complex                3303.0, 3304.0, 3312.0, 4686.0, 10432.0, 23210.0 
GO:0005794 CC 1.50e-04  15/147   988/29107 D05 Golgi apparatus                          811.0, 1410.0, 2717.0, 6950.0, 8703.0, 8985.0, 10419.0, 10963.0, 23042.0, 23613.0, 54432.0, 54734.0, 55204.0, 79188.0, 81562.0 
GO:0031499 CC 1.51e-04   2/147     4/29107 D03 TRAMP complex                            55596.0, 64282.0 
GO:0016234 CC 1.57e-04   3/147    21/29107 D03 inclusion body                           3303.0, 3304.0, 3326.0 
GO:0044322 CC 2.68e-04   3/147    25/29107 D02 endoplasmic reticulum quality control compartment 811.0, 56886.0, 79139.0 
GO:0072562 CC 2.78e-04   5/147   113/29107 D02 blood microparticle                      3303.0, 3304.0, 3305.0, 3310.0, 3312.0 
GO:0005790 CC 3.01e-04   3/147    26/29107 D06 smooth endoplasmic reticulum             811.0, 3309.0, 5479.0 
GO:0034774 CC 3.01e-04   5/147   115/29107 D06 secretory granule lumen                  1432.0, 3310.0, 3312.0, 3320.0, 3326.0 
GO:0042824 CC 6.95e-04   2/147     8/29107 D03 MHC class I peptide loading complex      811.0, 2923.0 
GO:0044294 CC 8.91e-04   2/147     9/29107 D04 dendritic growth cone                    3320.0, 3326.0 
GO:0051082 MF 2.66e-36  26/147   112/29107 D03 unfolded protein binding                 811.0, 871.0, 1410.0, 3301.0, 3303.0, 3304.0, 3305.0, 3309.0, 3310.0, 3312.0, 3313.0, 3320.0, 3326.0, 3329.0, 3337.0, 5479.0, 6950.0, 7184.0, 7203.0, 10049.0, 10575.0, 10576.0, 22948.0, 51726.0, 55466.0, 56886.0 
GO:0044183 MF 8.86e-32  18/147    39/29107 D01 protein folding chaperone                811.0, 1676.0, 3303.0, 3304.0, 3305.0, 3309.0, 3310.0, 3312.0, 3313.0, 3315.0, 3326.0, 3337.0, 6950.0, 7203.0, 10049.0, 10575.0, 10576.0, 22948.0 
GO:0005515 MF 2.54e-26 125/147 12418/29107 D02 protein binding                          384.0, 811.0, 871.0, 1104.0, 1410.0, 1432.0, 1676.0, 1773.0, 2288.0, 2717.0, 2923.0, 3083.0, 3301.0, 3303.0, 3304.0, 3305.0, 3308.0, 3309.0, 3310.0, 3312.0, 3313.0, 3315.0, 3320.0, 3326.0, 3329.0, 3337.0, 3480.0, 4074.0, 4236.0, 4686.0, 4758.0, 5479.0, 5481.0, 5832.0, 5987.0, 6478.0, 6559.0, 6883.0, 6897.0, 6924.0, 6950.0, 7150.0, 7184.0, 7189.0, 7203.0, 7314.0, 7873.0, 8557.0, 8815.0, 8880.0, 8985.0, 9276.0, 9451.0, 9601.0, 9923.0, 10007.0, 10049.0, 10106.0, 10130.0, 10263.0, 10370.0, 10419.0, 10432.0, 10575.0, 10576.0, 10598.0, 10677.0, 10808.0, 10963.0, 22948.0, 22992.0, 23076.0, 23210.0, 23235.0, 23534.0, 23613.0, 23753.0, 23767.0, 25888.0, 25988.0, 26973.0, 27101.0, 29074.0, 29881.0, 50486.0, 51278.0, 51657.0, 51726.0, 53343.0, 53944.0, 54432.0, 54734.0, 54971.0, 55204.0, 55466.0, 55596.0, 55646.0, 55795.0, 55802.0, 56886.0, 57117.0, 57727.0, 58497.0, 59349.0, 60493.0, 63926.0, 64282.0, 65117.0, 78987.0, 79139.0, 79188.0, 81562.0, 83860.0, 83877.0, 84159.0, 84271.0, 85364.0, 85365.0, 85446.0, 90874.0, 115948.0, 127544.0, 162989.0, 342945.0, 387521.0 
GO:0051787 MF 7.43e-19  11/147    28/29107 D03 misfolded protein binding                3303.0, 3304.0, 3305.0, 3309.0, 3310.0, 3312.0, 3313.0, 6388.0, 23753.0, 51726.0, 79139.0 
GO:0003723 MF 7.56e-19  39/147  1389/29107 D04 RNA binding                              811.0, 871.0, 2288.0, 2923.0, 3303.0, 3304.0, 3312.0, 3313.0, 3315.0, 3320.0, 3326.0, 3329.0, 4236.0, 4686.0, 5479.0, 5832.0, 6950.0, 7150.0, 7184.0, 7203.0, 7873.0, 8880.0, 9601.0, 10432.0, 10575.0, 10963.0, 23076.0, 23210.0, 55596.0, 55646.0, 55795.0, 56061.0, 57727.0, 60493.0, 64282.0, 64969.0, 65117.0, 84271.0, 85364.0 
GO:0031072 MF 5.64e-15  11/147    57/29107 D03 heat shock protein binding               2288.0, 3303.0, 3304.0, 3305.0, 3309.0, 3310.0, 3312.0, 3313.0, 3326.0, 5481.0, 10049.0 
GO:0031625 MF 1.35e-14  18/147   296/29107 D05 ubiquitin protein ligase binding         811.0, 3301.0, 3303.0, 3304.0, 3305.0, 3309.0, 3310.0, 3312.0, 3313.0, 3320.0, 3326.0, 3329.0, 6950.0, 7189.0, 7314.0, 10576.0, 27101.0, 79139.0 
GO:0051087 MF 7.64e-12  11/147   107/29107 D03 chaperone binding                        811.0, 3301.0, 3309.0, 3312.0, 3329.0, 3337.0, 10049.0, 10598.0, 10963.0, 23753.0, 55466.0 
GO:0005524 MF 4.10e-11  30/147  1458/29107 D08 ATP binding                              1432.0, 3301.0, 3303.0, 3304.0, 3305.0, 3308.0, 3309.0, 3310.0, 3312.0, 3313.0, 3320.0, 3326.0, 3329.0, 3480.0, 5832.0, 6897.0, 6950.0, 7150.0, 7184.0, 7203.0, 9451.0, 10575.0, 10576.0, 10808.0, 22824.0, 22948.0, 23235.0, 26973.0, 53944.0, 55466.0 
GO:0055131 MF 9.29e-09   4/147     6/29107 D04 C3HC4-type RING finger domain binding    3301.0, 3303.0, 3304.0, 3312.0 
GO:0140545 MF 1.25e-06   3/147     5/29107 D02 protein disaggregase activity            3303.0, 3304.0, 3312.0 
GO:0003756 MF 1.81e-06   4/147    18/29107 D05 protein disulfide isomerase activity     2923.0, 9601.0, 10130.0, 78987.0 
GO:0030544 MF 2.53e-06   5/147    43/29107 D04 Hsp70 protein binding                    3301.0, 3337.0, 5481.0, 10963.0, 55466.0 
GO:0051879 MF 2.84e-06   5/147    44/29107 D04 Hsp90 protein binding                    5481.0, 9451.0, 10598.0, 10963.0, 26973.0 
GO:0042802 MF 6.32e-06  22/147  1495/29107 D03 identical protein binding                1410.0, 2923.0, 3315.0, 3320.0, 3326.0, 3480.0, 5832.0, 5987.0, 6897.0, 7189.0, 8815.0, 9451.0, 10007.0, 10419.0, 23210.0, 23534.0, 51278.0, 55646.0, 55802.0, 59349.0, 79139.0, 79188.0 
GO:0016887 MF 8.39e-06   9/147   264/29107 D07 ATP hydrolysis activity                  3303.0, 3304.0, 3305.0, 3309.0, 3310.0, 3312.0, 3313.0, 3320.0, 3329.0 
GO:0001671 MF 1.00e-05   4/147    27/29107 D03 ATPase activator activity                3301.0, 3337.0, 10049.0, 10598.0 
GO:0047485 MF 1.78e-05   6/147   107/29107 D03 protein N-terminus binding               3303.0, 3304.0, 7189.0, 8815.0, 23613.0, 85365.0 
GO:0019899 MF 1.94e-05  10/147   369/29107 D03 enzyme binding                           1432.0, 3303.0, 3304.0, 3309.0, 3310.0, 3312.0, 3329.0, 8815.0, 9451.0, 25988.0 
GO:0003714 MF 4.66e-05   7/147   186/29107 D03 transcription corepressor activity       3303.0, 3337.0, 6478.0, 10370.0, 10419.0, 23613.0, 57727.0 
GO:0015035 MF 1.57e-04   3/147    21/29107 D05 protein-disulfide reductase activity     2923.0, 9601.0, 10130.0 
GO:0045296 MF 2.09e-04   8/147   315/29107 D04 cadherin binding                         3303.0, 3309.0, 3312.0, 3326.0, 3337.0, 10598.0, 23042.0, 56061.0 
GO:0008270 MF 2.48e-04  13/147   810/29107 D06 zinc ion binding                         811.0, 5987.0, 6478.0, 6897.0, 7189.0, 22992.0, 23613.0, 26973.0, 54877.0, 55596.0, 84851.0, 85364.0, 85446.0 
GO:0003677 MF 2.48e-04  14/147   921/29107 D04 DNA binding                              811.0, 1773.0, 5987.0, 6883.0, 7150.0, 8815.0, 10049.0, 10194.0, 25988.0, 54971.0, 55646.0, 64282.0, 84159.0, 162989.0 
GO:0019904 MF 2.58e-04   7/147   245/29107 D03 protein domain specific binding          1676.0, 3309.0, 4074.0, 7150.0, 10370.0, 23613.0, 27101.0 
```
