## Supplementary material for "Transcriptional and genetic sex differences for schizophrenia across the dorsolateral prefrontal cortex, hippocampus, and caudate nucleus": Data S4: GO_analysis_module_tan.txt

```
GO:0032981 BP 2.98e-21  19/422    57/29107 D08 mitochondrial respiratory chain complex I assembly 4698.0, 4700.0, 4707.0, 4709.0, 4710.0, 4711.0, 4712.0, 4714.0, 4717.0, 4718.0, 4724.0, 4725.0, 55744.0, 55863.0, 79133.0, 84233.0, 90871.0, 91942.0, 137682.0 
GO:0006120 BP 4.99e-14  13/422    45/29107 D08 mitochondrial electron transport, NADH to ubiquinone 4697.0, 4698.0, 4700.0, 4707.0, 4709.0, 4710.0, 4711.0, 4712.0, 4714.0, 4717.0, 4718.0, 4724.0, 4725.0 
GO:0042776 BP 1.08e-11   8/422    15/29107 D13 mitochondrial ATP synthesis coupled proton transport 498.0, 509.0, 514.0, 515.0, 522.0, 539.0, 9551.0, 10632.0 
GO:0006412 BP 3.00e-08  16/422   195/29107 D07 translation                              9521.0, 9553.0, 10987.0, 28998.0, 29088.0, 29093.0, 51023.0, 51065.0, 51187.0, 51258.0, 51649.0, 51650.0, 55005.0, 64983.0, 65008.0, 92259.0 
GO:0000422 BP 1.10e-06   7/422    38/29107 D07 autophagy of mitochondrion               8678.0, 9140.0, 11337.0, 11345.0, 65991.0, 139341.0, 493856.0 
GO:0015986 BP 1.67e-06   5/422    15/29107 D12 ATP synthesis coupled proton transport   498.0, 509.0, 515.0, 539.0, 10632.0 
GO:0006123 BP 6.15e-06   5/422    19/29107 D08 mitochondrial electron transport, cytochrome c to oxygen 1337.0, 1345.0, 1350.0, 9167.0, 54205.0 
GO:0097428 BP 1.33e-05   4/422    11/29107 D06 protein maturation by iron-sulfur cluster transfer 10539.0, 27247.0, 81689.0, 150274.0 
GO:0005743 CC 3.87e-48  65/422   404/29107 D05 mitochondrial inner membrane             498.0, 509.0, 514.0, 515.0, 522.0, 539.0, 1337.0, 1345.0, 1349.0, 1350.0, 1678.0, 4697.0, 4698.0, 4700.0, 4707.0, 4709.0, 4710.0, 4711.0, 4712.0, 4714.0, 4717.0, 4718.0, 4724.0, 4725.0, 7381.0, 7386.0, 7818.0, 9167.0, 9551.0, 9553.0, 10440.0, 10632.0, 25875.0, 26520.0, 26521.0, 27235.0, 28998.0, 29088.0, 29093.0, 51023.0, 51258.0, 51300.0, 51649.0, 51650.0, 54205.0, 55173.0, 55744.0, 55863.0, 56945.0, 57129.0, 60488.0, 64976.0, 64983.0, 65008.0, 79133.0, 80219.0, 81853.0, 84233.0, 90871.0, 91942.0, 92259.0, 118487.0, 131118.0, 137392.0, 137682.0 
GO:0005739 CC 5.17e-44 100/422  1307/29107 D05 mitochondrion                            498.0, 509.0, 515.0, 522.0, 539.0, 549.0, 1337.0, 1345.0, 1350.0, 1678.0, 1854.0, 4528.0, 4697.0, 4707.0, 4710.0, 4711.0, 4712.0, 4714.0, 4718.0, 4724.0, 4725.0, 5203.0, 5805.0, 6742.0, 7386.0, 7818.0, 8655.0, 8678.0, 9167.0, 9551.0, 9553.0, 10440.0, 10632.0, 10935.0, 11019.0, 25821.0, 25874.0, 25875.0, 25912.0, 26355.0, 26520.0, 27069.0, 27247.0, 27249.0, 28998.0, 29083.0, 29088.0, 29093.0, 51022.0, 51108.0, 51258.0, 51300.0, 51499.0, 51503.0, 51649.0, 51650.0, 51805.0, 54205.0, 54931.0, 54995.0, 55005.0, 55006.0, 55017.0, 55173.0, 55294.0, 55699.0, 55744.0, 55863.0, 56942.0, 56945.0, 57129.0, 60492.0, 64216.0, 64976.0, 64983.0, 65991.0, 66008.0, 79133.0, 80219.0, 81689.0, 83787.0, 84233.0, 84816.0, 84833.0, 91942.0, 92259.0, 118487.0, 131118.0, 131474.0, 135154.0, 137682.0, 150274.0, 158234.0, 196294.0, 219402.0, 282991.0, 388753.0, 401505.0, 440574.0, 100303755.0 
GO:0005654 CC 1.54e-21 130/422  3805/29107 D02 nucleoplasm                              515.0, 1163.0, 1854.0, 2958.0, 2971.0, 3094.0, 3281.0, 4085.0, 4338.0, 4528.0, 4710.0, 4711.0, 4712.0, 4869.0, 5094.0, 5423.0, 5440.0, 5557.0, 5682.0, 5684.0, 5686.0, 5713.0, 5716.0, 5984.0, 6119.0, 6399.0, 6500.0, 6613.0, 6635.0, 6636.0, 6637.0, 6638.0, 6880.0, 6882.0, 6921.0, 7295.0, 7319.0, 7322.0, 7335.0, 7341.0, 7347.0, 7818.0, 7993.0, 8089.0, 8363.0, 8487.0, 8548.0, 9338.0, 9446.0, 9521.0, 9604.0, 9616.0, 9978.0, 10200.0, 10213.0, 10284.0, 10286.0, 10438.0, 10440.0, 10597.0, 10621.0, 10923.0, 10943.0, 10987.0, 11017.0, 11097.0, 11200.0, 22826.0, 23582.0, 25875.0, 27247.0, 27258.0, 27292.0, 51003.0, 51022.0, 51096.0, 51118.0, 51138.0, 51174.0, 51187.0, 51300.0, 51499.0, 51501.0, 51503.0, 51567.0, 51637.0, 51639.0, 51645.0, 54107.0, 54780.0, 54840.0, 54931.0, 54934.0, 54951.0, 55110.0, 55174.0, 55294.0, 55869.0, 56849.0, 56902.0, 56938.0, 56950.0, 57149.0, 60592.0, 64754.0, 64776.0, 79101.0, 79980.0, 80145.0, 80349.0, 83640.0, 84268.0, 84280.0, 84520.0, 84661.0, 90390.0, 118487.0, 121504.0, 150274.0, 150678.0, 158234.0, 202559.0, 285989.0, 286053.0, 339487.0, 378708.0, 388753.0, 401466.0, 100132247.0, 102157402.0 
GO:0005634 CC 1.37e-14 144/422  5386/29107 D05 nucleus                                  515.0, 539.0, 689.0, 1389.0, 1854.0, 2079.0, 2287.0, 2971.0, 3012.0, 3015.0, 3094.0, 3281.0, 4085.0, 4869.0, 5094.0, 5134.0, 5203.0, 5423.0, 5440.0, 5569.0, 5682.0, 5684.0, 5686.0, 5713.0, 5716.0, 5984.0, 6399.0, 6416.0, 6500.0, 6613.0, 6635.0, 6636.0, 6637.0, 6742.0, 6880.0, 7295.0, 7322.0, 7335.0, 7341.0, 7360.0, 7644.0, 7730.0, 8089.0, 8195.0, 8363.0, 8487.0, 8548.0, 8655.0, 8678.0, 8836.0, 9326.0, 9338.0, 9521.0, 9604.0, 9616.0, 9978.0, 10094.0, 10200.0, 10213.0, 10284.0, 10286.0, 10438.0, 10539.0, 10597.0, 10923.0, 10943.0, 10983.0, 10987.0, 11097.0, 11200.0, 22826.0, 23412.0, 23582.0, 25874.0, 27247.0, 27258.0, 27430.0, 29081.0, 29087.0, 51002.0, 51022.0, 51065.0, 51096.0, 51138.0, 51182.0, 51188.0, 51319.0, 51371.0, 51501.0, 51503.0, 51510.0, 51527.0, 51567.0, 51637.0, 51639.0, 51645.0, 54107.0, 54205.0, 54780.0, 54840.0, 54931.0, 55093.0, 55110.0, 55174.0, 55294.0, 55869.0, 56849.0, 56938.0, 56950.0, 57862.0, 63932.0, 64754.0, 64940.0, 64976.0, 65991.0, 66008.0, 79717.0, 79876.0, 80145.0, 80349.0, 83640.0, 84268.0, 84520.0, 84661.0, 84874.0, 90025.0, 90390.0, 90843.0, 112942.0, 121504.0, 126231.0, 137392.0, 137682.0, 143689.0, 150678.0, 158234.0, 170622.0, 202559.0, 221336.0, 285989.0, 286053.0, 729967.0, 100529215.0, 102157402.0 
GO:0005747 CC 1.27e-13  13/422    48/29107 D06 mitochondrial respiratory chain complex I 4697.0, 4698.0, 4700.0, 4707.0, 4709.0, 4710.0, 4711.0, 4712.0, 4714.0, 4717.0, 4718.0, 4724.0, 4725.0 
GO:0005753 CC 5.70e-13   9/422    17/29107 D05 mitochondrial proton-transporting ATP synthase complex 498.0, 509.0, 514.0, 515.0, 522.0, 539.0, 9551.0, 10632.0, 84833.0 
GO:0005829 CC 5.43e-11 132/422  5293/29107 D02 cytosol                                  52.0, 689.0, 1968.0, 1974.0, 1983.0, 3094.0, 3281.0, 3476.0, 4085.0, 4338.0, 4869.0, 5094.0, 5147.0, 5203.0, 5440.0, 5682.0, 5684.0, 5686.0, 5713.0, 5716.0, 5805.0, 6009.0, 6399.0, 6416.0, 6450.0, 6500.0, 6635.0, 6636.0, 6637.0, 6728.0, 6921.0, 7172.0, 7265.0, 7295.0, 7319.0, 7322.0, 7335.0, 7341.0, 7347.0, 7360.0, 8195.0, 8487.0, 8528.0, 8655.0, 8678.0, 8836.0, 9140.0, 9446.0, 9453.0, 9456.0, 9482.0, 9521.0, 9550.0, 9604.0, 9616.0, 9978.0, 10040.0, 10094.0, 10200.0, 10213.0, 10284.0, 10490.0, 10539.0, 10542.0, 10621.0, 10935.0, 10987.0, 11097.0, 11337.0, 11345.0, 22826.0, 23480.0, 26258.0, 26355.0, 27247.0, 27249.0, 27258.0, 27292.0, 27430.0, 28985.0, 51002.0, 51138.0, 51174.0, 51182.0, 51306.0, 51324.0, 51371.0, 51501.0, 51510.0, 51637.0, 51699.0, 54205.0, 54536.0, 54934.0, 54951.0, 54981.0, 54995.0, 55017.0, 55055.0, 55093.0, 55294.0, 55435.0, 55744.0, 56902.0, 56950.0, 56985.0, 60592.0, 64754.0, 66008.0, 79017.0, 79101.0, 79717.0, 79876.0, 79980.0, 80145.0, 80349.0, 84520.0, 84817.0, 90025.0, 91419.0, 103910.0, 118487.0, 119710.0, 124808.0, 143187.0, 150274.0, 158234.0, 163486.0, 378708.0, 401466.0, 440145.0, 102157402.0 
GO:0005759 CC 5.08e-08  22/422   381/29107 D05 mitochondrial matrix                     318.0, 498.0, 509.0, 514.0, 515.0, 549.0, 4714.0, 6742.0, 10935.0, 11019.0, 23590.0, 27292.0, 51022.0, 51805.0, 54931.0, 55006.0, 55699.0, 57001.0, 64216.0, 81689.0, 84693.0, 135154.0 
GO:0005763 CC 1.17e-07   7/422    28/29107 D06 mitochondrial small ribosomal subunit    7818.0, 51023.0, 51650.0, 55173.0, 56945.0, 60488.0, 92259.0 
GO:0005751 CC 2.07e-07   6/422    19/29107 D05 mitochondrial respiratory chain complex IV 1337.0, 1345.0, 1350.0, 4697.0, 7386.0, 9167.0 
GO:0071013 CC 4.38e-07  10/422    85/29107 D04 catalytic step 2 spliceosome             6635.0, 6636.0, 6637.0, 6638.0, 10286.0, 27258.0, 51503.0, 51639.0, 51645.0, 55110.0 
GO:0005761 CC 9.67e-07   6/422    24/29107 D07 mitochondrial ribosome                   28998.0, 51258.0, 56945.0, 64976.0, 64983.0, 118487.0 
GO:0005762 CC 1.06e-06   8/422    54/29107 D06 mitochondrial large ribosomal subunit    9553.0, 28998.0, 29088.0, 29093.0, 51258.0, 57129.0, 64976.0, 64983.0 
GO:0005758 CC 3.66e-06   9/422    84/29107 D06 mitochondrial intermembrane space        1678.0, 4725.0, 26520.0, 51499.0, 54205.0, 57001.0, 79145.0, 131474.0, 388753.0 
GO:0071007 CC 3.96e-06   6/422    30/29107 D05 U2-type catalytic step 2 spliceosome     6635.0, 6636.0, 6637.0, 10286.0, 51503.0, 51645.0 
GO:0000276 CC 8.54e-06   4/422    10/29107 D05 mitochondrial proton-transporting ATP synthase complex, coupling factor F(o) 515.0, 522.0, 9551.0, 10632.0 
GO:0034709 CC 1.97e-05   4/422    12/29107 D05 methylosome                              2079.0, 6635.0, 6636.0, 6637.0 
GO:0005687 CC 1.97e-05   4/422    12/29107 D05 U4 snRNP                                 6635.0, 6636.0, 6637.0, 6638.0 
GO:0031305 CC 2.62e-05   6/422    41/29107 D06 integral component of mitochondrial inner membrane 10440.0, 25874.0, 27069.0, 27235.0, 55744.0, 100131801.0 
GO:0005681 CC 4.63e-05   8/422    89/29107 D03 spliceosomal complex                     6009.0, 6635.0, 6636.0, 6637.0, 6638.0, 8487.0, 10286.0, 51503.0 
GO:0030532 CC 5.24e-05   4/422    15/29107 D03 small nuclear ribonucleoprotein complex  6635.0, 6636.0, 6637.0, 6638.0 
GO:0005730 CC 8.76e-05  35/422  1186/29107 D05 nucleolus                                4869.0, 6728.0, 6902.0, 7341.0, 7993.0, 8487.0, 9167.0, 9521.0, 10200.0, 10286.0, 10412.0, 10438.0, 10923.0, 25875.0, 27292.0, 51096.0, 51118.0, 51187.0, 51538.0, 51567.0, 54840.0, 55003.0, 55294.0, 56902.0, 56938.0, 64976.0, 79009.0, 79101.0, 79980.0, 84520.0, 285855.0, 401466.0, 677800.0, 677802.0, 767598.0 
GO:0034719 CC 8.93e-05   4/422    17/29107 D03 SMN-Sm protein complex                   6635.0, 6636.0, 6637.0, 8487.0 
GO:0005683 CC 1.01e-04   3/422     7/29107 D04 U7 snRNP                                 6635.0, 6636.0, 6637.0 
GO:0000502 CC 1.16e-04   6/422    53/29107 D05 proteasome complex                       5682.0, 5684.0, 5686.0, 5713.0, 5716.0, 10213.0 
GO:0071011 CC 1.42e-04   4/422    19/29107 D04 precatalytic spliceosome                 6635.0, 6637.0, 27258.0, 51639.0 
GO:0019773 CC 1.61e-04   3/422     8/29107 D02 proteasome core complex, alpha-subunit complex 5682.0, 5684.0, 5686.0 
GO:0019005 CC 2.32e-04   6/422    60/29107 D06 SCF ubiquitin ligase complex             1163.0, 6500.0, 9978.0, 55294.0, 92703.0, 196394.0 
GO:0046540 CC 2.40e-04   5/422    39/29107 D06 U4/U6 x U5 tri-snRNP complex             6635.0, 6636.0, 6637.0, 6638.0, 27258.0 
GO:0005686 CC 3.10e-04   4/422    23/29107 D05 U2 snRNP                                 6635.0, 6637.0, 6638.0, 51639.0 
GO:1902636 CC 6.23e-04   2/422     3/29107 D04 kinociliary basal body                   8195.0, 90410.0 
GO:0000275 CC 6.23e-04   2/422     3/29107 D05 mitochondrial proton-transporting ATP synthase complex, catalytic sector F(1) 509.0, 514.0 
GO:0045261 CC 6.23e-04   2/422     3/29107 D04 proton-transporting ATP synthase complex, catalytic core F(1) 498.0, 539.0 
GO:0031021 CC 6.23e-04   2/422     3/29107 D03 interphase microtubule organizing center 255758.0, 440145.0 
GO:0005689 CC 6.77e-04   4/422    28/29107 D04 U12-type spliceosomal complex            6635.0, 6636.0, 6637.0, 51639.0 
GO:0071005 CC 7.75e-04   5/422    50/29107 D05 U2-type precatalytic spliceosome         6635.0, 6636.0, 6637.0, 27258.0, 55110.0 
GO:0005746 CC 9.78e-04   3/422    14/29107 D03 mitochondrial respirasome                1349.0, 7381.0, 9167.0 
GO:0000151 CC 1.07e-03   7/422   109/29107 D04 ubiquitin ligase complex                 7322.0, 7335.0, 7993.0, 9604.0, 51003.0, 90025.0, 90390.0 
GO:0005685 CC 1.14e-03   4/422    32/29107 D05 U1 snRNP                                 6635.0, 6636.0, 6637.0, 6638.0 
GO:0031966 CC 1.19e-03   7/422   111/29107 D04 mitochondrial membrane                   4700.0, 4712.0, 8678.0, 26355.0, 28978.0, 60492.0, 81853.0 
GO:0031314 CC 1.21e-03   3/422    15/29107 D04 extrinsic component of mitochondrial inner membrane 51805.0, 79133.0, 91419.0 
GO:0008180 CC 1.21e-03   3/422    15/29107 D03 COP9 signalosome                         10987.0, 51138.0, 150678.0 
GO:0031467 CC 1.23e-03   2/422     4/29107 D06 Cul7-RING ubiquitin ligase complex       6500.0, 9978.0 
GO:0005886 CC 6.36e-10  24/422  4502/29107 D03 plasma membrane                          498.0, 539.0, 1983.0, 2850.0, 3094.0, 3682.0, 4718.0, 6009.0, 7341.0, 8649.0, 8655.0, 9456.0, 9497.0, 9550.0, 11337.0, 28985.0, 51182.0, 54536.0, 54934.0, 55869.0, 66008.0, 79009.0, 91419.0, 388753.0 
GO:0005887 CC 2.86e-07   2/422  1413/29107 D04 integral component of plasma membrane    9482.0, 23531.0 
GO:0005615 CC 1.78e-06   5/422  1708/29107 D02 extracellular space                      522.0, 2822.0, 8836.0, 26521.0, 51118.0 
GO:0005515 MF 5.82e-28 291/422 12418/29107 D02 protein binding                          52.0, 98.0, 318.0, 498.0, 509.0, 514.0, 515.0, 522.0, 539.0, 689.0, 819.0, 1163.0, 1337.0, 1345.0, 1349.0, 1350.0, 1389.0, 1427.0, 1678.0, 1854.0, 1968.0, 1974.0, 1983.0, 2079.0, 2287.0, 2958.0, 3012.0, 3015.0, 3094.0, 3281.0, 3476.0, 4085.0, 4338.0, 4697.0, 4698.0, 4711.0, 4712.0, 4724.0, 4725.0, 4869.0, 5094.0, 5134.0, 5147.0, 5203.0, 5217.0, 5423.0, 5440.0, 5557.0, 5569.0, 5682.0, 5684.0, 5686.0, 5713.0, 5716.0, 5805.0, 5984.0, 6009.0, 6119.0, 6399.0, 6416.0, 6500.0, 6613.0, 6635.0, 6636.0, 6637.0, 6638.0, 6728.0, 6742.0, 6880.0, 6882.0, 6902.0, 6921.0, 7172.0, 7265.0, 7295.0, 7319.0, 7322.0, 7335.0, 7341.0, 7347.0, 7360.0, 7381.0, 7386.0, 7730.0, 7818.0, 7993.0, 8089.0, 8195.0, 8363.0, 8382.0, 8487.0, 8528.0, 8548.0, 8649.0, 8655.0, 8678.0, 8836.0, 9140.0, 9202.0, 9326.0, 9446.0, 9453.0, 9456.0, 9482.0, 9497.0, 9521.0, 9550.0, 9604.0, 9616.0, 9978.0, 10040.0, 10069.0, 10094.0, 10200.0, 10213.0, 10282.0, 10284.0, 10286.0, 10438.0, 10490.0, 10539.0, 10542.0, 10621.0, 10632.0, 10923.0, 10935.0, 10943.0, 10983.0, 10987.0, 11017.0, 11034.0, 11097.0, 11200.0, 11337.0, 11345.0, 22826.0, 23412.0, 23480.0, 23531.0, 23582.0, 23590.0, 25847.0, 25874.0, 25875.0, 26258.0, 26355.0, 26520.0, 27069.0, 27247.0, 27249.0, 27258.0, 27430.0, 28978.0, 28985.0, 28998.0, 29081.0, 29083.0, 29088.0, 51002.0, 51003.0, 51019.0, 51022.0, 51065.0, 51108.0, 51118.0, 51138.0, 51182.0, 51184.0, 51187.0, 51188.0, 51258.0, 51300.0, 51319.0, 51324.0, 51371.0, 51499.0, 51501.0, 51503.0, 51510.0, 51527.0, 51538.0, 51567.0, 51637.0, 51639.0, 51645.0, 51649.0, 51668.0, 51699.0, 51805.0, 54107.0, 54205.0, 54536.0, 54780.0, 54840.0, 54931.0, 54934.0, 54951.0, 54981.0, 55003.0, 55005.0, 55006.0, 55017.0, 55055.0, 55093.0, 55110.0, 55174.0, 55294.0, 55863.0, 55869.0, 56902.0, 56942.0, 56950.0, 57862.0, 58505.0, 60492.0, 60592.0, 63932.0, 64149.0, 64343.0, 64754.0, 64776.0, 64976.0, 64983.0, 65008.0, 65991.0, 66008.0, 79078.0, 79101.0, 79133.0, 79752.0, 79876.0, 79980.0, 80145.0, 80349.0, 81853.0, 83640.0, 84268.0, 84278.0, 84280.0, 84520.0, 84661.0, 84693.0, 84816.0, 84817.0, 90025.0, 90390.0, 90410.0, 90843.0, 91419.0, 91942.0, 92703.0, 103910.0, 112942.0, 114926.0, 114932.0, 118487.0, 119710.0, 121504.0, 124808.0, 125113.0, 130827.0, 131118.0, 131474.0, 131965.0, 135154.0, 137392.0, 139341.0, 143187.0, 150274.0, 150678.0, 158234.0, 170622.0, 202559.0, 219402.0, 255758.0, 282991.0, 285141.0, 285855.0, 285989.0, 286053.0, 339487.0, 339804.0, 378708.0, 388753.0, 440145.0, 440574.0, 493856.0, 550643.0, 729967.0, 100529215.0, 102157402.0 
GO:0003723 MF 3.26e-15  62/422  1389/29107 D04 RNA binding                              498.0, 509.0, 689.0, 1854.0, 1974.0, 1983.0, 2079.0, 2287.0, 4528.0, 4869.0, 5094.0, 5682.0, 6613.0, 6635.0, 6636.0, 6637.0, 6638.0, 6728.0, 6742.0, 6902.0, 7295.0, 7341.0, 7818.0, 8363.0, 10200.0, 10284.0, 10412.0, 10438.0, 10539.0, 10923.0, 11097.0, 25821.0, 27258.0, 27292.0, 28998.0, 29088.0, 29093.0, 51065.0, 51096.0, 51118.0, 51503.0, 51538.0, 51637.0, 51639.0, 51649.0, 54931.0, 55110.0, 56902.0, 60488.0, 64216.0, 64976.0, 64983.0, 65008.0, 79009.0, 80145.0, 80759.0, 83640.0, 118487.0, 121504.0, 285855.0, 388753.0, 493856.0 
GO:0008137 MF 1.81e-14  13/422    42/29107 D07 NADH dehydrogenase (ubiquinone) activity 4697.0, 4698.0, 4700.0, 4707.0, 4709.0, 4710.0, 4711.0, 4712.0, 4714.0, 4717.0, 4718.0, 4724.0, 4725.0 
GO:0046933 MF 2.12e-11   8/422    16/29107 D08 proton-transporting ATP synthase activity, rotational mechanism 498.0, 509.0, 514.0, 515.0, 522.0, 539.0, 9551.0, 10632.0 
GO:0003735 MF 3.53e-11  18/422   164/29107 D02 structural constituent of ribosome       7818.0, 9553.0, 28998.0, 29088.0, 29093.0, 51023.0, 51065.0, 51187.0, 51258.0, 51649.0, 51650.0, 56945.0, 57129.0, 60488.0, 64983.0, 65008.0, 92259.0, 285855.0 
GO:0003743 MF 8.56e-06   7/422    51/29107 D06 translation initiation factor activity   1968.0, 1974.0, 1983.0, 4528.0, 10987.0, 28985.0, 219402.0 
GO:0019784 MF 5.86e-05   3/422     6/29107 D06 NEDD8-specific protease activity         7347.0, 10987.0, 51138.0 
GO:0004659 MF 5.86e-05   3/422     6/29107 D04 prenyltransferase activity               9453.0, 23590.0, 27235.0 
```
