## Supplementary material for "Transcriptional and genetic sex differences for schizophrenia across the dorsolateral prefrontal cortex, hippocampus, and caudate nucleus": Data S4: GO_analysis_module_turquoise.txt

```
GO:0007268 BP 1.06e-32 62/1139   245/29107 D07 chemical synaptic transmission           273.0, 777.0, 783.0, 1131.0, 1325.0, 2554.0, 2556.0, 2561.0, 2562.0, 2566.0, 2567.0, 2571.0, 2572.0, 2741.0, 2742.0, 2743.0, 2744.0, 2890.0, 2891.0, 2898.0, 2903.0, 2904.0, 2911.0, 2915.0, 2917.0, 3351.0, 3352.0, 3354.0, 3358.0, 3359.0, 3360.0, 3361.0, 3736.0, 3751.0, 4852.0, 4884.0, 4889.0, 4986.0, 5100.0, 5173.0, 5179.0, 5594.0, 6014.0, 6197.0, 6327.0, 6505.0, 6511.0, 6616.0, 6854.0, 6857.0, 6863.0, 8001.0, 9229.0, 9899.0, 22871.0, 22987.0, 27115.0, 30819.0, 56132.0, 56133.0, 139411.0, 341359.0 
GO:0003341 BP 1.74e-12 16/1139    42/29107 D04 cilium movement                          1767.0, 1770.0, 8701.0, 26074.0, 27019.0, 51364.0, 55130.0, 64446.0, 83894.0, 89876.0, 93233.0, 123872.0, 139212.0, 220136.0, 345895.0, 387885.0 
GO:0071805 BP 8.80e-12 25/1139   122/29107 D08 potassium ion transmembrane transport    483.0, 3736.0, 3737.0, 3738.0, 3739.0, 3741.0, 3745.0, 3747.0, 3751.0, 3752.0, 3756.0, 3775.0, 3776.0, 3778.0, 3788.0, 6616.0, 7881.0, 9312.0, 10479.0, 27012.0, 56479.0, 84679.0, 170850.0, 219527.0, 348980.0 
GO:0060078 BP 5.04e-11 13/1139    31/29107 D04 regulation of postsynaptic membrane potential 2259.0, 2554.0, 2556.0, 2561.0, 2566.0, 2567.0, 2890.0, 2911.0, 2915.0, 3736.0, 3751.0, 116443.0, 401190.0 
GO:0034765 BP 4.38e-10 22/1139   113/29107 D06 regulation of ion transmembrane transport 777.0, 3737.0, 3738.0, 3739.0, 3745.0, 3751.0, 3752.0, 3756.0, 3760.0, 3778.0, 6323.0, 6326.0, 6328.0, 6334.0, 9312.0, 23327.0, 27012.0, 54102.0, 55799.0, 56479.0, 170850.0, 348980.0 
GO:0007218 BP 6.46e-10 21/1139   105/29107 D06 neuropeptide signaling pathway           2741.0, 2742.0, 2743.0, 2825.0, 4852.0, 4886.0, 4889.0, 4986.0, 4988.0, 5173.0, 5179.0, 6752.0, 6863.0, 8001.0, 10178.0, 10888.0, 22986.0, 84539.0, 114815.0, 124274.0, 344758.0 
GO:0007165 BP 9.45e-10 85/1139  1075/29107 D04 signal transduction                      27.0, 258.0, 814.0, 1040.0, 1131.0, 1261.0, 1457.0, 2254.0, 2258.0, 2259.0, 2554.0, 2556.0, 2561.0, 2562.0, 2566.0, 2567.0, 2741.0, 2742.0, 2743.0, 2774.0, 2890.0, 2891.0, 2932.0, 2977.0, 3359.0, 3488.0, 3568.0, 3631.0, 3708.0, 3815.0, 4086.0, 4920.0, 4952.0, 5179.0, 5579.0, 5581.0, 5594.0, 5604.0, 5797.0, 5915.0, 6197.0, 6456.0, 6696.0, 7531.0, 7532.0, 7533.0, 8001.0, 8473.0, 8622.0, 8767.0, 8874.0, 8945.0, 8999.0, 9182.0, 9462.0, 9577.0, 9890.0, 9912.0, 10125.0, 10486.0, 10487.0, 10602.0, 10681.0, 10788.0, 10846.0, 11122.0, 23035.0, 23236.0, 23380.0, 27115.0, 29126.0, 29967.0, 30819.0, 54769.0, 55346.0, 57144.0, 57446.0, 57522.0, 57569.0, 79442.0, 257068.0, 283455.0, 285704.0, 345557.0, 401124.0 
GO:0001964 BP 5.80e-09  8/1139    13/29107 D05 startle response                         2741.0, 2743.0, 2903.0, 3736.0, 3756.0, 5071.0, 5179.0, 84189.0 
GO:0006813 BP 5.89e-09 16/1139    68/29107 D07 potassium ion transport                  3736.0, 3737.0, 3738.0, 3739.0, 3741.0, 3752.0, 3756.0, 3760.0, 3775.0, 3778.0, 3788.0, 4905.0, 7881.0, 9312.0, 27012.0, 30819.0 
GO:0051260 BP 1.09e-08 20/1139   111/29107 D07 protein homooligomerization              1994.0, 3736.0, 3737.0, 3738.0, 3739.0, 3741.0, 3745.0, 3747.0, 3751.0, 3752.0, 3788.0, 5621.0, 7158.0, 8001.0, 9312.0, 27012.0, 57528.0, 170850.0, 284252.0, 386617.0 
GO:0086091 BP 1.79e-08 12/1139    39/29107 D08 regulation of heart rate by cardiac conduction 287.0, 776.0, 783.0, 1829.0, 3670.0, 3741.0, 3752.0, 3760.0, 6327.0, 6331.0, 7531.0, 55800.0 
GO:0007155 BP 1.87e-08 47/1139   488/29107 D02 cell adhesion                            27.0, 88.0, 258.0, 488.0, 948.0, 960.0, 1004.0, 1006.0, 1288.0, 1295.0, 1495.0, 1829.0, 2348.0, 3371.0, 3912.0, 3918.0, 4978.0, 5099.0, 5100.0, 5411.0, 5581.0, 5649.0, 5879.0, 6402.0, 6696.0, 7162.0, 8406.0, 8573.0, 8745.0, 9473.0, 10428.0, 11122.0, 25975.0, 26047.0, 26574.0, 53616.0, 53942.0, 55966.0, 56102.0, 56114.0, 56132.0, 56133.0, 56144.0, 56147.0, 196264.0, 285704.0, 389118.0 
GO:0007626 BP 2.16e-08 16/1139    74/29107 D02 locomotory behavior                      793.0, 1814.0, 1996.0, 2911.0, 2915.0, 3074.0, 3358.0, 4986.0, 5649.0, 6505.0, 6616.0, 9293.0, 9896.0, 54112.0, 56172.0, 57144.0 
GO:0007156 BP 3.50e-08 24/1139   166/29107 D05 homophilic cell adhesion via plasma membrane adhesion molecules 1004.0, 1005.0, 1006.0, 1007.0, 1010.0, 1016.0, 1829.0, 5099.0, 5100.0, 5797.0, 6092.0, 9620.0, 11122.0, 27020.0, 56102.0, 56114.0, 56132.0, 56133.0, 56144.0, 56147.0, 91624.0, 120114.0, 152330.0, 389118.0 
GO:0042391 BP 3.65e-08 18/1139    97/29107 D03 regulation of membrane potential         88.0, 2554.0, 2556.0, 2561.0, 2562.0, 2566.0, 2567.0, 2741.0, 2742.0, 2743.0, 3359.0, 3736.0, 3741.0, 3756.0, 3778.0, 8001.0, 23327.0, 348980.0 
GO:0099566 BP 3.97e-08  7/1139    11/29107 D11 regulation of postsynaptic cytosolic calcium ion concentration 793.0, 2890.0, 2911.0, 2915.0, 3708.0, 6546.0, 6547.0 
GO:0019233 BP 5.62e-08 13/1139    51/29107 D05 sensory perception of pain               1268.0, 2903.0, 2911.0, 3737.0, 3751.0, 4311.0, 4986.0, 4988.0, 5179.0, 5594.0, 6863.0, 7345.0, 55800.0 
GO:0034220 BP 1.48e-07 21/1139   141/29107 D05 ion transmembrane transport              488.0, 490.0, 2554.0, 2556.0, 2561.0, 2562.0, 2566.0, 2567.0, 2741.0, 2742.0, 2743.0, 2890.0, 2891.0, 2892.0, 2898.0, 3359.0, 8001.0, 23327.0, 54102.0, 63982.0, 133308.0 
GO:0051481 BP 1.92e-07  7/1139    13/29107 D11 negative regulation of cytosolic calcium ion concentration 490.0, 1814.0, 2805.0, 3741.0, 4088.0, 6263.0, 6546.0 
GO:0060291 BP 2.94e-07 12/1139    49/29107 D08 long-term synaptic potentiation          2670.0, 2903.0, 2904.0, 5594.0, 5649.0, 6505.0, 6547.0, 6616.0, 10769.0, 22871.0, 26045.0, 27020.0 
GO:0050877 BP 4.70e-07 12/1139    51/29107 D03 nervous system process                   2554.0, 2556.0, 2561.0, 2562.0, 2566.0, 2567.0, 2741.0, 2742.0, 2743.0, 3359.0, 8001.0, 57728.0 
GO:0019228 BP 5.17e-07  9/1139    27/29107 D05 neuronal action potential                3736.0, 3737.0, 3751.0, 6323.0, 6326.0, 6328.0, 6331.0, 6334.0, 54112.0 
GO:0007187 BP 7.99e-07 13/1139    63/29107 D06 G protein-coupled receptor signaling pathway, coupled to cyclic nucleotide second messenger 1131.0, 1268.0, 1812.0, 3351.0, 3352.0, 3354.0, 3358.0, 3360.0, 3361.0, 4852.0, 4886.0, 4988.0, 6752.0 
GO:0014059 BP 1.03e-06  9/1139    29/29107 D08 regulation of dopamine secretion         1814.0, 3351.0, 3737.0, 5071.0, 6857.0, 6860.0, 57586.0, 148281.0, 341359.0 
GO:0036158 BP 1.05e-06  8/1139    22/29107 D08 outer dynein arm assembly                1767.0, 27019.0, 51364.0, 55130.0, 64446.0, 93233.0, 123872.0, 139212.0 
GO:0086010 BP 1.16e-06  7/1139    16/29107 D05 membrane depolarization during action potential 6323.0, 6326.0, 6328.0, 6331.0, 6334.0, 7533.0, 55800.0 
GO:0035235 BP 1.56e-06  8/1139    23/29107 D07 ionotropic glutamate receptor signaling pathway 2890.0, 2891.0, 2892.0, 2898.0, 2903.0, 2904.0, 8851.0, 116443.0 
GO:0007198 BP 1.79e-06  5/1139     7/29107 D08 adenylate cyclase-inhibiting serotonin receptor signaling pathway 3351.0, 3352.0, 3354.0, 3360.0, 3361.0 
GO:0007215 BP 1.90e-06  7/1139    17/29107 D06 glutamate receptor signaling pathway     2892.0, 2898.0, 2903.0, 2904.0, 3745.0, 6505.0, 23236.0 
GO:0007399 BP 2.29e-06 32/1139   328/29107 D04 nervous system development               1131.0, 1641.0, 1749.0, 1750.0, 1946.0, 2258.0, 2259.0, 2743.0, 3624.0, 5126.0, 6326.0, 6327.0, 6334.0, 8507.0, 8874.0, 9079.0, 9201.0, 10178.0, 22871.0, 23040.0, 23543.0, 26128.0, 54715.0, 55800.0, 56132.0, 56133.0, 56144.0, 56147.0, 57118.0, 57492.0, 152330.0, 340533.0 
GO:1904862 BP 2.67e-06  6/1139    12/29107 D07 inhibitory synapse assembly              2258.0, 2554.0, 2561.0, 2562.0, 2566.0, 55203.0 
GO:0016339 BP 3.00e-06 10/1139    41/29107 D05 calcium-dependent cell-cell adhesion via plasma membrane cell adhesion molecules 1004.0, 1005.0, 1006.0, 1007.0, 1010.0, 1016.0, 6402.0, 22871.0, 56132.0, 56133.0 
GO:0007420 BP 3.24e-06 26/1139   241/29107 D04 brain development                        490.0, 835.0, 2009.0, 2045.0, 2903.0, 2904.0, 4212.0, 5090.0, 5530.0, 5649.0, 5999.0, 6092.0, 6505.0, 6770.0, 6857.0, 6860.0, 7881.0, 8851.0, 8867.0, 22930.0, 26047.0, 53942.0, 55219.0, 57050.0, 79864.0, 152330.0 
GO:0071420 BP 4.62e-06  5/1139     8/29107 D06 cellular response to histamine           1729.0, 2554.0, 2561.0, 2562.0, 2566.0 
GO:0060271 BP 6.65e-06 23/1139   206/29107 D07 cilium assembly                          1767.0, 4117.0, 4952.0, 9371.0, 9480.0, 57562.0, 57728.0, 63917.0, 64446.0, 79989.0, 80210.0, 83659.0, 85478.0, 95681.0, 123872.0, 140735.0, 146845.0, 219844.0, 220136.0, 257236.0, 339145.0, 399949.0, 647309.0 
GO:1902476 BP 7.21e-06 12/1139    65/29107 D08 chloride transmembrane transport         2554.0, 2556.0, 2561.0, 2562.0, 2566.0, 2567.0, 2741.0, 2742.0, 2743.0, 6505.0, 8001.0, 63982.0 
GO:0042417 BP 8.12e-06  6/1139    14/29107 D08 dopamine metabolic process               1812.0, 1814.0, 2903.0, 5071.0, 6505.0, 9627.0 
GO:0045471 BP 8.53e-06 16/1139   113/29107 D05 response to ethanol                      1036.0, 1268.0, 2903.0, 2904.0, 3351.0, 3359.0, 3371.0, 3747.0, 4129.0, 4916.0, 4986.0, 5179.0, 5950.0, 5999.0, 6770.0, 116443.0 
GO:0043547 BP 9.93e-06 19/1139   154/29107 D06 positive regulation of GTPase activity   395.0, 1123.0, 2150.0, 2932.0, 5999.0, 6000.0, 6281.0, 6792.0, 8874.0, 10125.0, 10681.0, 22930.0, 23329.0, 23380.0, 51429.0, 55531.0, 81565.0, 85397.0, 139818.0 
GO:0060052 BP 1.00e-05  5/1139     9/29107 D07 neurofilament cytoskeleton organization  4744.0, 4747.0, 9118.0, 51761.0, 81565.0 
GO:0043278 BP 1.10e-05  8/1139    29/29107 D07 response to morphine                     1268.0, 1814.0, 4986.0, 5179.0, 5581.0, 5999.0, 6505.0, 6863.0 
GO:0060012 BP 1.13e-05  4/1139     5/29107 D08 synaptic transmission, glycinergic       2741.0, 2742.0, 2743.0, 8001.0 
GO:0007612 BP 1.57e-05 11/1139    59/29107 D06 learning                                 1814.0, 2258.0, 2915.0, 5071.0, 6547.0, 7416.0, 8867.0, 22986.0, 26047.0, 57144.0, 440275.0 
GO:0007611 BP 1.57e-05 11/1139    59/29107 D05 learning or memory                       1814.0, 2903.0, 2904.0, 2915.0, 4311.0, 5594.0, 5621.0, 6547.0, 8701.0, 80823.0, 100528062.0 
GO:0060079 BP 1.85e-05 11/1139    60/29107 D05 excitatory postsynaptic potential        2741.0, 2742.0, 2743.0, 2898.0, 2903.0, 2904.0, 2932.0, 4988.0, 5530.0, 8001.0, 22930.0 
GO:0043647 BP 2.02e-05  6/1139    16/29107 D06 inositol phosphate metabolic process     3631.0, 3632.0, 4952.0, 8867.0, 9677.0, 51447.0 
GO:0051932 BP 2.02e-05  6/1139    16/29107 D08 synaptic transmission, GABAergic         2554.0, 2556.0, 2561.0, 2566.0, 2567.0, 7162.0 
GO:0050769 BP 2.44e-05  8/1139    32/29107 D07 positive regulation of neurogenesis      4311.0, 4988.0, 6770.0, 8650.0, 22938.0, 22954.0, 80823.0, 100528062.0 
GO:0001657 BP 3.11e-05  8/1139    33/29107 D08 ureteric bud development                 4072.0, 4086.0, 4088.0, 5915.0, 6092.0, 7490.0, 9353.0, 255743.0 
GO:0035725 BP 3.50e-05 14/1139   100/29107 D08 sodium ion transmembrane transport       483.0, 3775.0, 6323.0, 6326.0, 6327.0, 6328.0, 6331.0, 6334.0, 6546.0, 6547.0, 55800.0, 57282.0, 133308.0, 348980.0 
GO:0034332 BP 3.57e-05  7/1139    25/29107 D06 adherens junction organization           1004.0, 1005.0, 1006.0, 1007.0, 1010.0, 1016.0, 8650.0 
GO:0070588 BP 3.92e-05 15/1139   114/29107 D08 calcium ion transmembrane transport      488.0, 776.0, 777.0, 783.0, 2280.0, 4988.0, 6263.0, 6546.0, 6547.0, 24145.0, 27091.0, 55799.0, 57620.0, 59283.0, 116443.0 
GO:0035556 BP 3.92e-05 34/1139   402/29107 D05 intracellular signal transduction        814.0, 828.0, 1123.0, 1606.0, 1612.0, 1641.0, 2932.0, 2977.0, 3488.0, 3815.0, 4117.0, 4140.0, 4168.0, 5579.0, 5581.0, 5594.0, 5879.0, 6000.0, 6014.0, 6197.0, 6732.0, 7531.0, 7857.0, 8125.0, 8526.0, 8874.0, 9162.0, 9201.0, 11113.0, 22866.0, 23426.0, 57144.0, 151556.0, 160851.0 
GO:0007616 BP 3.93e-05  8/1139    34/29107 D07 long-term memory                         793.0, 814.0, 2890.0, 5621.0, 5649.0, 6863.0, 139411.0, 440275.0 
GO:0018105 BP 4.04e-05 19/1139   170/29107 D09 peptidyl-serine phosphorylation          814.0, 1457.0, 2932.0, 4140.0, 5165.0, 5579.0, 5581.0, 5594.0, 6197.0, 6505.0, 8851.0, 9175.0, 9201.0, 9475.0, 10769.0, 57118.0, 57172.0, 79012.0, 85443.0 
GO:0007214 BP 4.72e-05  7/1139    26/29107 D04 gamma-aminobutyric acid signaling pathway 2554.0, 2556.0, 2561.0, 2562.0, 2566.0, 2567.0, 23228.0 
GO:0007613 BP 5.54e-05 12/1139    79/29107 D06 memory                                   1268.0, 2258.0, 2903.0, 3776.0, 6326.0, 6505.0, 6547.0, 10769.0, 22986.0, 23236.0, 57144.0, 81832.0 
GO:0086012 BP 5.72e-05  5/1139    12/29107 D06 membrane depolarization during cardiac muscle cell action potential 776.0, 6327.0, 6331.0, 6546.0, 55800.0 
GO:0099185 BP 5.98e-05  3/1139     3/29107 D07 postsynaptic intermediate filament cytoskeleton organization 4744.0, 4747.0, 9118.0 
GO:0015966 BP 5.98e-05  3/1139     3/29107 D10 diadenosine tetraphosphate biosynthetic process 2617.0, 3735.0, 5594.0 
GO:0033693 BP 5.98e-05  3/1139     3/29107 D09 neurofilament bundle assembly            4741.0, 4744.0, 4747.0 
GO:0042220 BP 6.11e-05  8/1139    36/29107 D06 response to cocaine                      1268.0, 1814.0, 1996.0, 3351.0, 3359.0, 4988.0, 5999.0, 7074.0 
GO:0007183 BP 7.43e-05  4/1139     7/29107 D07 SMAD protein complex assembly            2280.0, 4086.0, 4088.0, 163126.0 
GO:0006874 BP 7.50e-05 13/1139    94/29107 D09 cellular calcium ion homeostasis         287.0, 488.0, 490.0, 1814.0, 2835.0, 3074.0, 3358.0, 5579.0, 6262.0, 6546.0, 6547.0, 27020.0, 57620.0 
GO:0050772 BP 7.93e-05  7/1139    28/29107 D09 positive regulation of axonogenesis      4135.0, 4747.0, 5604.0, 6092.0, 7074.0, 9353.0, 26230.0 
GO:0017156 BP 7.93e-05  7/1139    28/29107 D08 calcium-ion regulated exocytosis         6854.0, 6857.0, 6860.0, 57586.0, 85477.0, 148281.0, 341359.0 
GO:0007212 BP 8.56e-05  6/1139    20/29107 D05 dopamine receptor signaling pathway      1812.0, 2932.0, 6505.0, 10681.0, 27065.0, 51617.0 
GO:0098742 BP 9.21e-05  8/1139    38/29107 D04 cell-cell adhesion via plasma-membrane adhesion molecules 1004.0, 1005.0, 1006.0, 1007.0, 1010.0, 1016.0, 4072.0, 137970.0 
GO:0007417 BP 1.04e-04 16/1139   138/29107 D04 central nervous system development       1641.0, 1821.0, 4884.0, 5066.0, 5071.0, 5649.0, 6092.0, 6197.0, 6456.0, 8745.0, 9201.0, 9620.0, 29114.0, 53616.0, 84417.0, 85477.0 
GO:0071277 BP 1.15e-04 12/1139    85/29107 D06 cellular response to calcium ion         3756.0, 4205.0, 6263.0, 6331.0, 6857.0, 6860.0, 22871.0, 57586.0, 63928.0, 131034.0, 148281.0, 341359.0 
GO:0048013 BP 1.23e-04  9/1139    50/29107 D08 ephrin receptor signaling pathway        1123.0, 1946.0, 2044.0, 2045.0, 4916.0, 7074.0, 8851.0, 8874.0, 26037.0 
GO:0070286 BP 1.35e-04  5/1139    14/29107 D07 axonemal dynein complex assembly         85478.0, 92749.0, 123872.0, 139212.0, 352909.0 
GO:0010882 BP 1.44e-04  4/1139     8/29107 D09 regulation of cardiac muscle contraction by calcium ion signaling 287.0, 488.0, 6262.0, 6546.0 
GO:0072112 BP 1.44e-04  4/1139     8/29107 D07 glomerular visceral epithelial cell differentiation 5800.0, 7490.0, 10409.0, 100133941.0 
GO:0030317 BP 1.55e-04 11/1139    75/29107 D06 flagellated sperm motility               1767.0, 8701.0, 25790.0, 27019.0, 83853.0, 84229.0, 133308.0, 139212.0, 146845.0, 255101.0, 399949.0 
GO:0051056 BP 1.64e-04 14/1139   115/29107 D07 regulation of small GTPase mediated signal transduction 395.0, 1123.0, 4168.0, 7074.0, 9639.0, 9743.0, 9912.0, 23229.0, 23380.0, 26037.0, 26230.0, 50650.0, 57569.0, 221178.0 
GO:0021766 BP 1.79e-04 10/1139    64/29107 D03 hippocampus development                  2044.0, 2258.0, 2932.0, 3361.0, 3736.0, 4747.0, 5649.0, 8648.0, 8851.0, 23035.0 
GO:0046834 BP 1.97e-04  5/1139    15/29107 D06 lipid phosphorylation                    1606.0, 8526.0, 9162.0, 160851.0, 375298.0 
GO:0031175 BP 1.97e-04 14/1139   117/29107 D06 neuron projection development            2932.0, 3912.0, 4133.0, 4852.0, 5797.0, 6456.0, 8851.0, 8925.0, 11075.0, 22871.0, 26047.0, 29967.0, 152330.0, 285513.0 
GO:0048511 BP 2.05e-04 10/1139    65/29107 D01 rhythmic process                         1457.0, 1655.0, 1660.0, 3131.0, 8851.0, 8945.0, 9475.0, 10765.0, 22871.0, 23435.0 
GO:0007409 BP 2.21e-04 11/1139    78/29107 D09 axonogenesis                             1630.0, 3670.0, 4744.0, 8650.0, 9890.0, 22854.0, 22865.0, 51761.0, 84189.0, 139065.0, 152330.0 
GO:0099170 BP 2.51e-04  4/1139     9/29107 D07 postsynaptic modulation of chemical synaptic transmission 1630.0, 2915.0, 5530.0, 23236.0 
GO:0086014 BP 2.51e-04  4/1139     9/29107 D07 atrial cardiac muscle cell action potential 287.0, 3741.0, 6331.0, 55800.0 
GO:0008542 BP 2.71e-04  8/1139    44/29107 D08 visual learning                          1812.0, 1814.0, 2903.0, 3815.0, 4212.0, 27020.0, 81832.0, 85461.0 
GO:0030336 BP 2.74e-04 16/1139   150/29107 D07 negative regulation of cell migration    104.0, 1602.0, 3488.0, 5795.0, 6423.0, 9353.0, 9747.0, 11122.0, 23213.0, 23380.0, 23560.0, 57522.0, 79772.0, 83481.0, 126820.0, 375056.0 
GO:0036159 BP 2.77e-04  5/1139    16/29107 D08 inner dynein arm assembly                51364.0, 123872.0, 126820.0, 139212.0, 387885.0 
GO:0086002 BP 2.77e-04  5/1139    16/29107 D06 cardiac muscle cell action potential involved in contraction 776.0, 6323.0, 6327.0, 6331.0, 55800.0 
GO:0007018 BP 2.77e-04 11/1139    80/29107 D03 microtubule-based movement               1767.0, 1770.0, 1780.0, 8701.0, 9371.0, 27019.0, 55567.0, 64446.0, 126820.0, 196385.0, 201625.0 
GO:0051965 BP 3.01e-04  9/1139    56/29107 D07 positive regulation of synapse assembly  7162.0, 22865.0, 22871.0, 26045.0, 80823.0, 84189.0, 139065.0, 347731.0, 100528062.0 
GO:0007368 BP 3.01e-04  9/1139    56/29107 D05 determination of left/right symmetry     1767.0, 8701.0, 9371.0, 27019.0, 55130.0, 63917.0, 64446.0, 92749.0, 220136.0 
GO:0010976 BP 3.06e-04 14/1139   122/29107 D08 positive regulation of neuron projection development 27.0, 1268.0, 4916.0, 4920.0, 5649.0, 6014.0, 8507.0, 9896.0, 11075.0, 27020.0, 51761.0, 57118.0, 57554.0, 91752.0 
GO:0072659 BP 3.69e-04 16/1139   154/29107 D06 protein localization to plasma membrane  88.0, 287.0, 483.0, 783.0, 2258.0, 3745.0, 4644.0, 5865.0, 6281.0, 7162.0, 9312.0, 9475.0, 55800.0, 57512.0, 115827.0, 254887.0 
GO:0006661 BP 3.72e-04  8/1139    46/29107 D08 phosphatidylinositol biosynthetic process 1040.0, 3631.0, 4952.0, 8395.0, 8526.0, 8867.0, 9896.0, 22876.0 
GO:0098962 BP 3.80e-04  5/1139    17/29107 D08 regulation of postsynaptic neurotransmitter receptor activity 4884.0, 9228.0, 9229.0, 27091.0, 729993.0 
GO:0061178 BP 3.80e-04  5/1139    17/29107 D10 regulation of insulin secretion involved in cellular response to glucose stimulus 1946.0, 2044.0, 5581.0, 7074.0, 133308.0 
GO:0017158 BP 3.80e-04  5/1139    17/29107 D09 regulation of calcium ion-dependent exocytosis 6857.0, 6860.0, 57586.0, 148281.0, 341359.0 
GO:0003351 BP 3.80e-04  5/1139    17/29107 D05 epithelial cilium movement involved in extracellular fluid movement 1767.0, 26256.0, 27019.0, 83853.0, 200162.0 
GO:0031290 BP 3.80e-04  5/1139    17/29107 D05 retinal ganglion cell axon guidance      2045.0, 3670.0, 5797.0, 6092.0, 9353.0 
GO:0086005 BP 3.80e-04  5/1139    17/29107 D07 ventricular cardiac muscle cell action potential 287.0, 6262.0, 6331.0, 23327.0, 55800.0 
GO:0060384 BP 3.80e-04  5/1139    17/29107 D02 innervation                              104.0, 2561.0, 3670.0, 23213.0, 84189.0 
GO:0031053 BP 4.05e-04  4/1139    10/29107 D09 primary miRNA processing                 3181.0, 4086.0, 4088.0, 29102.0 
GO:1903818 BP 4.05e-04  4/1139    10/29107 D11 positive regulation of voltage-gated potassium channel activity 3736.0, 3747.0, 30819.0, 219527.0 
GO:0050911 BP 1.71e-07  0/1139   401/29107 D05 detection of chemical stimulus involved in sensory perception of smell  
GO:0035195 BP 7.42e-07  3/1139   557/29107 D09 gene silencing by miRNA                  400765.0, 693127.0, 100302144.0 
GO:0005886 CC 4.32e-35 338/1139  4502/29107 D03 plasma membrane                          88.0, 119.0, 187.0, 273.0, 284.0, 287.0, 483.0, 490.0, 526.0, 721.0, 771.0, 776.0, 777.0, 783.0, 808.0, 948.0, 954.0, 956.0, 960.0, 1004.0, 1005.0, 1006.0, 1007.0, 1010.0, 1016.0, 1131.0, 1261.0, 1268.0, 1457.0, 1495.0, 1606.0, 1612.0, 1630.0, 1729.0, 1812.0, 1814.0, 1821.0, 1829.0, 1946.0, 2026.0, 2044.0, 2045.0, 2150.0, 2153.0, 2171.0, 2258.0, 2348.0, 2554.0, 2556.0, 2561.0, 2562.0, 2566.0, 2567.0, 2571.0, 2572.0, 2596.0, 2741.0, 2742.0, 2743.0, 2774.0, 2785.0, 2825.0, 2830.0, 2835.0, 2845.0, 2849.0, 2890.0, 2891.0, 2892.0, 2898.0, 2903.0, 2904.0, 2911.0, 2915.0, 2917.0, 2932.0, 3351.0, 3352.0, 3354.0, 3358.0, 3359.0, 3360.0, 3361.0, 3568.0, 3631.0, 3632.0, 3708.0, 3735.0, 3736.0, 3737.0, 3738.0, 3739.0, 3741.0, 3745.0, 3747.0, 3751.0, 3752.0, 3756.0, 3760.0, 3775.0, 3776.0, 3778.0, 3788.0, 3815.0, 4023.0, 4072.0, 4088.0, 4140.0, 4311.0, 4345.0, 4842.0, 4884.0, 4886.0, 4889.0, 4905.0, 4916.0, 4920.0, 4952.0, 4978.0, 4986.0, 4988.0, 5066.0, 5099.0, 5100.0, 5173.0, 5179.0, 5411.0, 5530.0, 5579.0, 5581.0, 5594.0, 5604.0, 5618.0, 5621.0, 5649.0, 5791.0, 5795.0, 5797.0, 5800.0, 5801.0, 5865.0, 5879.0, 5999.0, 6000.0, 6014.0, 6092.0, 6262.0, 6263.0, 6323.0, 6326.0, 6327.0, 6331.0, 6334.0, 6402.0, 6456.0, 6505.0, 6511.0, 6546.0, 6547.0, 6616.0, 6732.0, 6752.0, 6854.0, 6857.0, 6860.0, 6863.0, 7074.0, 7162.0, 7345.0, 7416.0, 7504.0, 7531.0, 7533.0, 7782.0, 7881.0, 8001.0, 8395.0, 8454.0, 8470.0, 8473.0, 8526.0, 8573.0, 8648.0, 8650.0, 8745.0, 8851.0, 9079.0, 9162.0, 9228.0, 9229.0, 9312.0, 9475.0, 9515.0, 9620.0, 9677.0, 9732.0, 9747.0, 9781.0, 9890.0, 9899.0, 10057.0, 10125.0, 10178.0, 10409.0, 10479.0, 10486.0, 10487.0, 10580.0, 10602.0, 10788.0, 10825.0, 10888.0, 11122.0, 22854.0, 22865.0, 22866.0, 22871.0, 22950.0, 22987.0, 23213.0, 23240.0, 23327.0, 23329.0, 23380.0, 23426.0, 23504.0, 23507.0, 23596.0, 23765.0, 24141.0, 24145.0, 25849.0, 26034.0, 26037.0, 26960.0, 27012.0, 27020.0, 27151.0, 27346.0, 29126.0, 29978.0, 30011.0, 30819.0, 51094.0, 51209.0, 51429.0, 51606.0, 51761.0, 53616.0, 53826.0, 53942.0, 54102.0, 54112.0, 54737.0, 54769.0, 54805.0, 55188.0, 55359.0, 55800.0, 56172.0, 56479.0, 56937.0, 57144.0, 57172.0, 57282.0, 57369.0, 57492.0, 57512.0, 57552.0, 57554.0, 57586.0, 57620.0, 57709.0, 59283.0, 59339.0, 63928.0, 63982.0, 65981.0, 79012.0, 79057.0, 80144.0, 83698.0, 83873.0, 84189.0, 84443.0, 84539.0, 84570.0, 84679.0, 84889.0, 84918.0, 85397.0, 85477.0, 91624.0, 91752.0, 91947.0, 94120.0, 94122.0, 114134.0, 114786.0, 115827.0, 116442.0, 116443.0, 120114.0, 123872.0, 124274.0, 127700.0, 130074.0, 131034.0, 133308.0, 134111.0, 137970.0, 139065.0, 139411.0, 140735.0, 146802.0, 148281.0, 152330.0, 152831.0, 160851.0, 163882.0, 170850.0, 195814.0, 196264.0, 219844.0, 255101.0, 283455.0, 285175.0, 285513.0, 285704.0, 286046.0, 286207.0, 341359.0, 344838.0, 347404.0, 348980.0, 387680.0, 389072.0, 644139.0 
GO:0098978 CC 1.87e-30 69/1139   333/29107 D04 glutamatergic synapse                    88.0, 490.0, 793.0, 814.0, 1006.0, 1268.0, 1814.0, 1821.0, 1994.0, 1996.0, 2045.0, 2890.0, 2903.0, 2911.0, 2932.0, 2982.0, 2983.0, 3359.0, 3736.0, 3738.0, 3751.0, 4884.0, 4916.0, 5100.0, 5530.0, 5800.0, 5879.0, 6326.0, 6456.0, 6616.0, 6792.0, 6854.0, 6857.0, 7074.0, 7531.0, 8526.0, 8618.0, 8650.0, 8745.0, 9228.0, 9229.0, 9722.0, 9890.0, 9912.0, 10109.0, 22854.0, 22866.0, 22986.0, 23236.0, 23426.0, 26045.0, 27020.0, 27065.0, 27091.0, 27445.0, 53616.0, 53826.0, 54477.0, 79012.0, 80059.0, 81832.0, 84961.0, 116443.0, 139065.0, 140735.0, 148281.0, 347731.0, 401190.0, 729993.0 
GO:0030424 CC 3.60e-23 59/1139   324/29107 D05 axon                                     721.0, 793.0, 1630.0, 1644.0, 1996.0, 2044.0, 2258.0, 2566.0, 2572.0, 2617.0, 2917.0, 2932.0, 3359.0, 3737.0, 3738.0, 3739.0, 3745.0, 3747.0, 4135.0, 4311.0, 4345.0, 4741.0, 4744.0, 4747.0, 4916.0, 4988.0, 5594.0, 5800.0, 6049.0, 6092.0, 6323.0, 6326.0, 6328.0, 6334.0, 6505.0, 6546.0, 6547.0, 6857.0, 6860.0, 6863.0, 8851.0, 9162.0, 22876.0, 23057.0, 23077.0, 26047.0, 26115.0, 26278.0, 27020.0, 27445.0, 53616.0, 53942.0, 55219.0, 57586.0, 91624.0, 130074.0, 152330.0, 285175.0, 348980.0 
GO:0030425 CC 1.32e-22 67/1139   423/29107 D05 dendrite                                 721.0, 793.0, 1131.0, 1261.0, 1821.0, 1996.0, 2044.0, 2045.0, 2258.0, 2596.0, 2741.0, 2743.0, 2785.0, 2890.0, 2891.0, 2911.0, 2917.0, 2932.0, 3351.0, 3352.0, 3354.0, 3358.0, 3360.0, 3361.0, 3632.0, 3736.0, 3737.0, 3745.0, 3747.0, 3756.0, 3775.0, 4133.0, 4135.0, 4140.0, 4311.0, 4920.0, 4986.0, 4988.0, 5100.0, 5126.0, 5173.0, 5179.0, 5621.0, 5649.0, 6505.0, 6546.0, 6547.0, 7162.0, 8001.0, 8470.0, 8851.0, 9312.0, 9371.0, 9912.0, 10769.0, 22871.0, 22876.0, 23426.0, 26047.0, 26278.0, 27020.0, 27065.0, 51617.0, 57282.0, 85397.0, 85461.0, 348980.0 
GO:0005737 CC 3.01e-22 312/1139  4724/29107 D02 cytoplasm                                104.0, 311.0, 395.0, 808.0, 814.0, 828.0, 831.0, 835.0, 891.0, 898.0, 948.0, 1063.0, 1261.0, 1268.0, 1503.0, 1602.0, 1612.0, 1644.0, 1660.0, 1716.0, 1729.0, 1749.0, 1767.0, 1780.0, 1994.0, 1996.0, 2138.0, 2171.0, 2254.0, 2258.0, 2259.0, 2280.0, 2596.0, 2617.0, 2670.0, 2743.0, 2762.0, 2805.0, 2830.0, 2835.0, 2904.0, 2915.0, 2932.0, 2977.0, 3178.0, 3181.0, 3182.0, 3351.0, 3359.0, 3360.0, 3376.0, 3631.0, 3670.0, 3837.0, 3964.0, 4008.0, 4086.0, 4088.0, 4093.0, 4116.0, 4117.0, 4133.0, 4140.0, 4168.0, 4311.0, 4644.0, 4645.0, 4670.0, 4744.0, 4747.0, 4753.0, 4842.0, 4889.0, 4952.0, 5036.0, 5071.0, 5121.0, 5357.0, 5510.0, 5530.0, 5550.0, 5579.0, 5581.0, 5594.0, 5621.0, 5649.0, 5744.0, 5791.0, 5797.0, 5865.0, 5879.0, 5915.0, 5999.0, 6014.0, 6049.0, 6197.0, 6258.0, 6281.0, 6328.0, 6456.0, 6470.0, 6616.0, 6732.0, 6857.0, 6875.0, 6992.0, 7158.0, 7266.0, 7345.0, 7490.0, 7511.0, 7531.0, 7532.0, 7533.0, 7782.0, 7802.0, 7941.0, 8125.0, 8480.0, 8507.0, 8518.0, 8526.0, 8565.0, 8573.0, 8650.0, 8661.0, 8767.0, 8851.0, 8900.0, 8908.0, 8925.0, 8999.0, 9162.0, 9175.0, 9240.0, 9353.0, 9391.0, 9470.0, 9473.0, 9475.0, 9515.0, 9577.0, 9627.0, 9645.0, 9665.0, 9781.0, 9940.0, 10178.0, 10231.0, 10233.0, 10342.0, 10376.0, 10409.0, 10471.0, 10486.0, 10487.0, 10499.0, 10541.0, 10580.0, 10602.0, 10659.0, 10681.0, 10694.0, 10769.0, 10788.0, 10825.0, 11040.0, 11043.0, 11075.0, 11113.0, 11218.0, 22848.0, 22866.0, 22872.0, 22884.0, 22889.0, 22928.0, 22938.0, 22949.0, 22950.0, 22954.0, 23035.0, 23072.0, 23077.0, 23089.0, 23228.0, 23236.0, 23240.0, 23252.0, 23281.0, 23327.0, 23380.0, 23462.0, 23479.0, 23507.0, 23543.0, 23560.0, 23596.0, 25827.0, 25830.0, 25896.0, 26034.0, 26037.0, 26057.0, 26256.0, 26278.0, 26574.0, 26986.0, 27000.0, 27065.0, 27436.0, 29978.0, 29982.0, 30011.0, 30819.0, 51155.0, 51361.0, 51364.0, 51429.0, 51441.0, 51447.0, 53904.0, 54102.0, 54112.0, 54187.0, 54386.0, 54715.0, 54737.0, 55159.0, 55188.0, 55190.0, 55239.0, 55342.0, 55521.0, 55805.0, 56160.0, 56243.0, 56853.0, 57118.0, 57144.0, 57446.0, 57464.0, 57484.0, 57522.0, 57562.0, 57724.0, 57728.0, 59339.0, 60494.0, 63928.0, 64061.0, 64112.0, 64219.0, 64744.0, 65055.0, 65981.0, 79442.0, 79589.0, 79834.0, 80086.0, 80210.0, 83450.0, 83481.0, 83659.0, 83853.0, 83861.0, 83894.0, 84229.0, 84417.0, 84529.0, 84553.0, 84708.0, 85016.0, 85443.0, 85464.0, 85477.0, 91752.0, 91807.0, 91947.0, 114134.0, 114821.0, 114928.0, 115265.0, 122481.0, 123872.0, 126820.0, 127003.0, 127700.0, 132671.0, 133690.0, 136895.0, 139212.0, 144983.0, 152789.0, 160492.0, 160851.0, 201625.0, 219844.0, 221178.0, 255101.0, 257177.0, 259217.0, 283455.0, 339145.0, 340120.0, 340527.0, 345557.0, 375484.0, 389072.0, 399949.0, 401190.0, 100528062.0 
GO:0043005 CC 1.10e-20 57/1139   339/29107 D04 neuron projection                        287.0, 793.0, 1641.0, 2044.0, 2045.0, 2258.0, 2554.0, 2556.0, 2561.0, 2562.0, 2566.0, 2567.0, 2741.0, 2742.0, 2743.0, 2825.0, 2904.0, 2915.0, 3359.0, 4133.0, 4345.0, 4644.0, 4884.0, 4889.0, 4986.0, 4988.0, 5066.0, 5071.0, 5122.0, 5126.0, 5649.0, 5800.0, 6014.0, 6616.0, 6752.0, 6770.0, 6857.0, 8001.0, 8648.0, 8851.0, 8874.0, 9899.0, 10109.0, 10178.0, 11075.0, 22866.0, 22987.0, 23426.0, 30011.0, 57172.0, 64919.0, 116442.0, 116443.0, 132204.0, 135138.0, 344758.0, 401190.0 
GO:0014069 CC 3.07e-20 48/1139   248/29107 D04 postsynaptic density                     119.0, 1821.0, 2171.0, 2596.0, 2785.0, 2890.0, 2891.0, 2903.0, 2904.0, 3631.0, 3708.0, 3751.0, 3752.0, 4744.0, 4842.0, 4905.0, 5071.0, 5594.0, 5621.0, 6546.0, 6547.0, 6854.0, 8661.0, 8851.0, 9162.0, 9201.0, 9228.0, 9229.0, 9743.0, 9912.0, 10486.0, 22871.0, 23229.0, 23380.0, 23426.0, 26037.0, 27091.0, 27445.0, 29102.0, 54477.0, 57554.0, 59283.0, 81832.0, 85461.0, 116443.0, 140735.0, 642938.0, 729993.0 
GO:0045202 CC 4.05e-20 62/1139   407/29107 D03 synapse                                  104.0, 721.0, 777.0, 793.0, 1131.0, 1325.0, 2171.0, 2554.0, 2556.0, 2561.0, 2562.0, 2566.0, 2567.0, 2741.0, 2742.0, 2743.0, 2744.0, 3352.0, 3354.0, 3358.0, 3359.0, 3360.0, 3736.0, 3747.0, 4311.0, 4842.0, 4852.0, 4889.0, 6014.0, 6197.0, 6327.0, 6511.0, 6546.0, 6547.0, 6854.0, 6860.0, 6863.0, 7074.0, 8001.0, 8470.0, 9162.0, 22871.0, 23057.0, 23504.0, 26230.0, 27115.0, 27445.0, 30011.0, 30819.0, 55219.0, 56132.0, 56133.0, 57144.0, 57282.0, 57586.0, 85397.0, 116443.0, 118427.0, 139411.0, 341359.0, 345557.0, 729993.0 
GO:0008076 CC 9.88e-16 24/1139    77/29107 D07 voltage-gated potassium channel complex  808.0, 3736.0, 3737.0, 3738.0, 3739.0, 3741.0, 3745.0, 3747.0, 3751.0, 3752.0, 3756.0, 3760.0, 3775.0, 3776.0, 3778.0, 3788.0, 7881.0, 9312.0, 26047.0, 27012.0, 30819.0, 56479.0, 170850.0, 219527.0 
GO:0098982 CC 2.73e-14 21/1139    65/29107 D04 GABA-ergic synapse                       490.0, 793.0, 1268.0, 1814.0, 2554.0, 2556.0, 2561.0, 2566.0, 2567.0, 2596.0, 2743.0, 2982.0, 3751.0, 3752.0, 5800.0, 22865.0, 23236.0, 26045.0, 27020.0, 27445.0, 53942.0 
GO:0043204 CC 9.93e-14 31/1139   158/29107 D02 perikaryon                               1261.0, 1821.0, 1996.0, 2026.0, 2596.0, 2741.0, 3361.0, 3736.0, 3737.0, 3745.0, 3747.0, 3751.0, 3756.0, 3775.0, 4986.0, 4988.0, 5066.0, 5126.0, 5179.0, 5594.0, 6505.0, 6547.0, 7881.0, 8001.0, 8851.0, 9312.0, 23426.0, 26047.0, 26230.0, 57282.0, 85397.0 
GO:0016020 CC 1.24e-13 153/1139  2121/29107 D02 membrane                                 291.0, 311.0, 372.0, 488.0, 490.0, 831.0, 835.0, 891.0, 948.0, 954.0, 956.0, 1503.0, 1606.0, 1655.0, 1660.0, 1994.0, 1996.0, 2026.0, 2153.0, 2280.0, 2348.0, 2591.0, 3074.0, 3178.0, 3181.0, 3187.0, 3192.0, 3360.0, 3371.0, 3376.0, 3608.0, 3632.0, 3708.0, 3747.0, 3837.0, 3918.0, 3939.0, 3964.0, 4121.0, 4168.0, 4345.0, 4522.0, 4644.0, 4670.0, 4889.0, 4952.0, 5036.0, 5066.0, 5122.0, 5126.0, 5230.0, 5411.0, 5550.0, 5707.0, 5879.0, 6262.0, 6326.0, 6505.0, 6511.0, 6546.0, 6547.0, 6616.0, 7074.0, 7111.0, 7162.0, 7266.0, 7357.0, 7416.0, 7447.0, 7458.0, 7531.0, 7532.0, 8406.0, 8526.0, 8661.0, 8851.0, 8925.0, 9175.0, 9353.0, 9371.0, 9583.0, 9611.0, 9665.0, 9688.0, 9732.0, 9791.0, 9899.0, 10017.0, 10057.0, 10125.0, 10825.0, 10953.0, 10961.0, 11075.0, 11113.0, 11218.0, 22986.0, 23077.0, 23165.0, 23240.0, 23332.0, 23392.0, 23420.0, 23560.0, 23787.0, 24145.0, 25827.0, 25975.0, 26047.0, 26057.0, 26156.0, 26230.0, 26960.0, 26986.0, 27075.0, 27229.0, 27436.0, 29889.0, 51094.0, 51602.0, 51651.0, 54477.0, 55127.0, 55254.0, 57003.0, 57168.0, 57552.0, 59339.0, 65055.0, 79815.0, 81553.0, 83481.0, 95681.0, 114134.0, 114786.0, 114815.0, 114884.0, 116443.0, 130367.0, 130733.0, 139411.0, 140735.0, 145447.0, 146802.0, 152519.0, 163882.0, 196513.0, 253782.0, 255743.0, 286046.0, 375056.0, 100133941.0, 100507421.0 
GO:0005887 CC 4.85e-13 113/1139  1413/29107 D04 integral component of plasma membrane    187.0, 291.0, 488.0, 490.0, 783.0, 948.0, 960.0, 1131.0, 1268.0, 1812.0, 1814.0, 2044.0, 2045.0, 2150.0, 2554.0, 2556.0, 2561.0, 2562.0, 2566.0, 2567.0, 2741.0, 2742.0, 2743.0, 2825.0, 2830.0, 2835.0, 2845.0, 2891.0, 2898.0, 2903.0, 2904.0, 2911.0, 2915.0, 2917.0, 3351.0, 3352.0, 3354.0, 3358.0, 3359.0, 3360.0, 3361.0, 3736.0, 3737.0, 3739.0, 3741.0, 3747.0, 3751.0, 3756.0, 3775.0, 3776.0, 3815.0, 4311.0, 4345.0, 4886.0, 4889.0, 4916.0, 4920.0, 4986.0, 4988.0, 5099.0, 5100.0, 5795.0, 5797.0, 5800.0, 6326.0, 6402.0, 6505.0, 6511.0, 6546.0, 6547.0, 6752.0, 7102.0, 7162.0, 7348.0, 8001.0, 8745.0, 9016.0, 9201.0, 9293.0, 9723.0, 9890.0, 9953.0, 10057.0, 10178.0, 10888.0, 11122.0, 22871.0, 23507.0, 23596.0, 23765.0, 27012.0, 27075.0, 29967.0, 54112.0, 56102.0, 56114.0, 56132.0, 56133.0, 56144.0, 56147.0, 56172.0, 56479.0, 57586.0, 83550.0, 84189.0, 84539.0, 84570.0, 114134.0, 131566.0, 219527.0, 344758.0, 348980.0, 389118.0 
GO:0005829 CC 7.24e-12 299/1139  5293/29107 D02 cytosol                                  27.0, 31.0, 88.0, 104.0, 119.0, 231.0, 273.0, 287.0, 311.0, 372.0, 395.0, 440.0, 526.0, 586.0, 793.0, 831.0, 835.0, 891.0, 898.0, 960.0, 1036.0, 1063.0, 1123.0, 1457.0, 1495.0, 1503.0, 1606.0, 1630.0, 1641.0, 1644.0, 1655.0, 1660.0, 1716.0, 1729.0, 1730.0, 1780.0, 1994.0, 1996.0, 2009.0, 2026.0, 2135.0, 2170.0, 2171.0, 2258.0, 2280.0, 2561.0, 2572.0, 2617.0, 2618.0, 2670.0, 2744.0, 2762.0, 2766.0, 2805.0, 2932.0, 3187.0, 3376.0, 3631.0, 3735.0, 3736.0, 3837.0, 3899.0, 3939.0, 3964.0, 4008.0, 4086.0, 4088.0, 4093.0, 4121.0, 4133.0, 4140.0, 4144.0, 4168.0, 4205.0, 4522.0, 4602.0, 4644.0, 4747.0, 4842.0, 4905.0, 4952.0, 4986.0, 5071.0, 5121.0, 5230.0, 5530.0, 5550.0, 5579.0, 5581.0, 5594.0, 5604.0, 5621.0, 5707.0, 5744.0, 5801.0, 5865.0, 5879.0, 5887.0, 5937.0, 5999.0, 6000.0, 6197.0, 6430.0, 6456.0, 6470.0, 6616.0, 6730.0, 6732.0, 6752.0, 6770.0, 6775.0, 7074.0, 7111.0, 7266.0, 7345.0, 7447.0, 7458.0, 7490.0, 7511.0, 7531.0, 7532.0, 7533.0, 7881.0, 8030.0, 8395.0, 8454.0, 8473.0, 8518.0, 8526.0, 8538.0, 8565.0, 8573.0, 8618.0, 8622.0, 8648.0, 8661.0, 8767.0, 8851.0, 8867.0, 8874.0, 8900.0, 8908.0, 8916.0, 8925.0, 8932.0, 8945.0, 9054.0, 9162.0, 9182.0, 9240.0, 9371.0, 9372.0, 9462.0, 9470.0, 9475.0, 9577.0, 9611.0, 9627.0, 9639.0, 9677.0, 9688.0, 9722.0, 9732.0, 9737.0, 9743.0, 9851.0, 9912.0, 9940.0, 9945.0, 10017.0, 10109.0, 10125.0, 10233.0, 10342.0, 10580.0, 10602.0, 10681.0, 10694.0, 10765.0, 10769.0, 10788.0, 10813.0, 10846.0, 10953.0, 10980.0, 11075.0, 11113.0, 11164.0, 11218.0, 11279.0, 22848.0, 22872.0, 22928.0, 22930.0, 22954.0, 22974.0, 23035.0, 23057.0, 23072.0, 23089.0, 23165.0, 23229.0, 23236.0, 23252.0, 23261.0, 23327.0, 23329.0, 23332.0, 23380.0, 23426.0, 23438.0, 23479.0, 23543.0, 23560.0, 23708.0, 25830.0, 25849.0, 26230.0, 26256.0, 26960.0, 26986.0, 27000.0, 27115.0, 27229.0, 27436.0, 29102.0, 29978.0, 30011.0, 50650.0, 51067.0, 51209.0, 51361.0, 51429.0, 51441.0, 51560.0, 51602.0, 51606.0, 51651.0, 51729.0, 51759.0, 54187.0, 54386.0, 54477.0, 54737.0, 55054.0, 55188.0, 55190.0, 55214.0, 55239.0, 55521.0, 55703.0, 57144.0, 57464.0, 57492.0, 57522.0, 57554.0, 57569.0, 57709.0, 64112.0, 65981.0, 79589.0, 79841.0, 79887.0, 80823.0, 81565.0, 84961.0, 90293.0, 90362.0, 91807.0, 92749.0, 95681.0, 114884.0, 115827.0, 122481.0, 123775.0, 123872.0, 135138.0, 139818.0, 140735.0, 144423.0, 148281.0, 160518.0, 196513.0, 200403.0, 219844.0, 219988.0, 221178.0, 283209.0, 283455.0, 284252.0, 286207.0, 340533.0, 375298.0, 387680.0, 389421.0, 389856.0, 440275.0, 644150.0, 100528062.0 
GO:0098794 CC 9.56e-12 22/1139    94/29107 D02 postsynapse                              814.0, 1994.0, 2554.0, 2556.0, 2566.0, 2567.0, 2891.0, 2932.0, 5621.0, 5879.0, 6546.0, 6547.0, 6616.0, 8874.0, 9118.0, 22871.0, 22930.0, 23236.0, 57282.0, 91752.0, 140735.0, 401190.0 
GO:0005930 CC 1.02e-11 24/1139   113/29107 D02 axoneme                                  1063.0, 1641.0, 1767.0, 1770.0, 4117.0, 7802.0, 8701.0, 9576.0, 25790.0, 26074.0, 55054.0, 55130.0, 55329.0, 64446.0, 83450.0, 85478.0, 89876.0, 92749.0, 93233.0, 123872.0, 146845.0, 196385.0, 257236.0, 345895.0 
GO:0043197 CC 1.72e-11 28/1139   157/29107 D06 dendritic spine                          88.0, 793.0, 1812.0, 2890.0, 2891.0, 2892.0, 2903.0, 3739.0, 3751.0, 3752.0, 4842.0, 5530.0, 5800.0, 5879.0, 6505.0, 6546.0, 6547.0, 7074.0, 8851.0, 9162.0, 9371.0, 9743.0, 9758.0, 9912.0, 22871.0, 26037.0, 26115.0, 91752.0 
GO:0099061 CC 1.89e-11 16/1139    48/29107 D08 integral component of postsynaptic density membrane 1630.0, 1814.0, 2045.0, 2890.0, 2903.0, 5800.0, 9890.0, 22865.0, 22986.0, 26045.0, 27020.0, 53616.0, 80059.0, 81832.0, 347731.0, 729993.0 
GO:0099056 CC 1.42e-10 16/1139    54/29107 D06 integral component of presynaptic membrane 490.0, 1007.0, 1268.0, 2741.0, 3351.0, 3359.0, 3736.0, 3737.0, 3738.0, 3756.0, 3760.0, 4986.0, 4988.0, 6326.0, 8745.0, 53826.0 
GO:0045211 CC 1.72e-10 25/1139   139/29107 D05 postsynaptic membrane                    287.0, 1131.0, 2562.0, 2566.0, 2567.0, 2741.0, 2742.0, 2743.0, 2892.0, 2898.0, 2904.0, 2917.0, 3745.0, 3747.0, 3751.0, 3752.0, 3778.0, 8001.0, 23380.0, 23426.0, 27065.0, 57528.0, 116443.0, 386617.0, 729993.0 
GO:0031514 CC 2.49e-10 21/1139   100/29107 D05 motile cilium                            1767.0, 1770.0, 4117.0, 7802.0, 8701.0, 26074.0, 26256.0, 55329.0, 57728.0, 83450.0, 83659.0, 83853.0, 84229.0, 85016.0, 85478.0, 89876.0, 92749.0, 122481.0, 200162.0, 345895.0, 387885.0 
GO:0043025 CC 7.10e-10 41/1139   355/29107 D03 neuronal cell body                       793.0, 1644.0, 2044.0, 2045.0, 2741.0, 2890.0, 2891.0, 3359.0, 3736.0, 3752.0, 3776.0, 4133.0, 4311.0, 4345.0, 4920.0, 5173.0, 5179.0, 6456.0, 6505.0, 6546.0, 6547.0, 6770.0, 6860.0, 6863.0, 7074.0, 7345.0, 8470.0, 8507.0, 8851.0, 8874.0, 9312.0, 9481.0, 9627.0, 11075.0, 22866.0, 22876.0, 26047.0, 57282.0, 85461.0, 91752.0, 116443.0 
GO:0005874 CC 2.30e-09 36/1139   298/29107 D06 microtubule                              1641.0, 1767.0, 1770.0, 1780.0, 2009.0, 2258.0, 4133.0, 4135.0, 4920.0, 6546.0, 6547.0, 7074.0, 8661.0, 8701.0, 8867.0, 9371.0, 9576.0, 10376.0, 10694.0, 11043.0, 27019.0, 27229.0, 27436.0, 51361.0, 55346.0, 55567.0, 64446.0, 80086.0, 81565.0, 83659.0, 140735.0, 152789.0, 196385.0, 200162.0, 201625.0, 642273.0 
GO:0005856 CC 2.73e-09 43/1139   401/29107 D05 cytoskeleton                             88.0, 119.0, 287.0, 1641.0, 1996.0, 2904.0, 4168.0, 4744.0, 4842.0, 5594.0, 5879.0, 6616.0, 7111.0, 7266.0, 8030.0, 8507.0, 8767.0, 9475.0, 9758.0, 10178.0, 10409.0, 10602.0, 11113.0, 11218.0, 26128.0, 26256.0, 27019.0, 27445.0, 29114.0, 30011.0, 55521.0, 57728.0, 79589.0, 83481.0, 83861.0, 83894.0, 84229.0, 84443.0, 85016.0, 85464.0, 114884.0, 127003.0, 256309.0 
GO:0099055 CC 1.07e-08 13/1139    45/29107 D06 integral component of postsynaptic membrane 1007.0, 3359.0, 3736.0, 3738.0, 4916.0, 4986.0, 4988.0, 5100.0, 6546.0, 6547.0, 22871.0, 27091.0, 53826.0 
GO:0043679 CC 2.28e-08 14/1139    56/29107 D03 axon terminus                            1006.0, 2571.0, 2805.0, 3736.0, 3737.0, 4986.0, 5173.0, 5179.0, 6505.0, 6546.0, 6547.0, 7162.0, 57282.0, 85461.0 
GO:0098685 CC 4.77e-08 16/1139    78/29107 D04 Schaffer collateral - CA1 synapse        1630.0, 2045.0, 2911.0, 2915.0, 3708.0, 4744.0, 4747.0, 5530.0, 6456.0, 6854.0, 8573.0, 9118.0, 22854.0, 26045.0, 27020.0, 84961.0 
GO:0099060 CC 8.22e-08 10/1139    29/29107 D07 integral component of postsynaptic specialization membrane 2554.0, 2556.0, 2561.0, 2741.0, 3361.0, 3751.0, 3752.0, 22865.0, 22871.0, 26045.0 
GO:0030672 CC 1.47e-07 15/1139    74/29107 D08 synaptic vesicle membrane                273.0, 808.0, 2572.0, 2890.0, 6456.0, 6854.0, 6857.0, 9162.0, 9899.0, 22987.0, 24141.0, 79772.0, 132204.0, 133308.0, 148281.0 
GO:0042734 CC 2.89e-07 13/1139    58/29107 D05 presynaptic membrane                     2572.0, 2898.0, 2903.0, 3736.0, 3747.0, 5100.0, 6616.0, 6857.0, 8573.0, 9627.0, 27020.0, 57528.0, 386617.0 
GO:0016021 CC 3.12e-07 196/1139  3525/29107 D03 integral component of membrane           488.0, 526.0, 771.0, 954.0, 956.0, 1004.0, 1005.0, 1006.0, 1010.0, 1016.0, 1040.0, 1047.0, 1829.0, 2135.0, 2591.0, 2741.0, 2849.0, 2917.0, 3568.0, 3708.0, 3736.0, 3737.0, 3738.0, 3739.0, 3741.0, 3745.0, 3747.0, 3751.0, 3752.0, 3775.0, 3778.0, 3788.0, 4072.0, 4086.0, 4121.0, 4129.0, 4232.0, 4311.0, 4986.0, 5066.0, 5618.0, 5791.0, 5800.0, 5801.0, 6092.0, 6263.0, 6331.0, 6334.0, 6505.0, 7348.0, 7357.0, 7504.0, 7782.0, 8526.0, 9312.0, 9481.0, 9620.0, 9671.0, 9781.0, 9791.0, 9899.0, 10017.0, 10317.0, 10479.0, 10904.0, 10953.0, 11061.0, 11122.0, 22986.0, 22987.0, 23240.0, 23420.0, 23596.0, 23787.0, 24141.0, 24145.0, 25758.0, 25849.0, 25907.0, 26047.0, 26290.0, 27012.0, 27065.0, 27346.0, 29126.0, 29967.0, 50814.0, 51046.0, 51094.0, 51309.0, 51312.0, 51363.0, 51617.0, 51761.0, 53616.0, 54805.0, 54977.0, 55026.0, 55061.0, 55076.0, 55219.0, 55254.0, 55359.0, 55800.0, 55831.0, 56132.0, 56133.0, 56172.0, 56479.0, 56937.0, 57168.0, 57282.0, 57369.0, 57484.0, 57512.0, 57552.0, 57620.0, 57709.0, 59353.0, 63917.0, 63982.0, 64420.0, 65055.0, 79057.0, 79589.0, 79762.0, 79772.0, 79815.0, 80144.0, 81849.0, 83698.0, 83873.0, 84302.0, 84553.0, 84570.0, 84679.0, 84689.0, 84803.0, 84889.0, 84918.0, 90161.0, 92370.0, 114786.0, 114815.0, 116443.0, 120114.0, 120939.0, 121551.0, 124274.0, 130074.0, 130367.0, 130733.0, 133308.0, 137970.0, 139065.0, 139411.0, 146802.0, 148281.0, 148641.0, 151556.0, 152519.0, 152831.0, 153830.0, 160518.0, 163882.0, 170850.0, 195814.0, 196264.0, 203197.0, 222008.0, 253152.0, 253782.0, 254887.0, 255101.0, 259236.0, 260293.0, 266722.0, 283521.0, 285533.0, 286046.0, 337876.0, 340146.0, 341359.0, 341880.0, 344838.0, 375056.0, 399474.0, 399947.0, 400120.0, 408263.0, 414152.0, 441061.0, 442117.0, 644139.0, 729515.0, 100507421.0 
GO:0044305 CC 4.44e-07  8/1139    20/29107 D04 calyx of Held                            793.0, 2741.0, 3351.0, 3736.0, 3737.0, 3738.0, 3776.0, 5579.0 
GO:0097729 CC 1.16e-06  7/1139    16/29107 D06 9+2 motile cilium                        1767.0, 1770.0, 7802.0, 8701.0, 25790.0, 27019.0, 146845.0 
GO:0030659 CC 1.30e-06 18/1139   122/29107 D05 cytoplasmic vesicle membrane             2554.0, 2561.0, 2562.0, 2566.0, 2903.0, 3708.0, 4645.0, 6262.0, 6263.0, 10947.0, 23057.0, 24141.0, 30011.0, 51429.0, 51617.0, 79012.0, 116442.0, 441061.0 
GO:0030286 CC 1.56e-06  8/1139    23/29107 D03 dynein complex                           1767.0, 1770.0, 7802.0, 8701.0, 55567.0, 140735.0, 196385.0, 201625.0 
GO:0001518 CC 1.90e-06  7/1139    17/29107 D07 voltage-gated sodium channel complex     6323.0, 6326.0, 6327.0, 6328.0, 6331.0, 6334.0, 55800.0 
GO:0098839 CC 2.35e-06 10/1139    40/29107 D06 postsynaptic density membrane            88.0, 2891.0, 2903.0, 2904.0, 2911.0, 2915.0, 3756.0, 27091.0, 59283.0, 81832.0 
GO:0030018 CC 3.30e-06 18/1139   130/29107 D02 Z disc                                   88.0, 287.0, 776.0, 2280.0, 3741.0, 4625.0, 5530.0, 6262.0, 6263.0, 6323.0, 6331.0, 6334.0, 6546.0, 8470.0, 9722.0, 55800.0, 91624.0, 91977.0 
GO:0015629 CC 4.73e-06 26/1139   246/29107 D06 actin cytoskeleton                       27.0, 31.0, 273.0, 395.0, 1268.0, 1495.0, 1612.0, 1660.0, 4644.0, 4645.0, 8470.0, 8538.0, 8573.0, 9480.0, 9743.0, 10109.0, 10602.0, 10788.0, 26037.0, 29126.0, 79834.0, 85477.0, 91624.0, 91807.0, 91977.0, 160851.0 
GO:0005883 CC 1.00e-05  5/1139     9/29107 D07 neurofilament                            4741.0, 4744.0, 4747.0, 9118.0, 9228.0 
GO:0032590 CC 1.10e-05  8/1139    29/29107 D06 dendrite membrane                        2554.0, 2556.0, 2566.0, 2567.0, 3745.0, 3747.0, 4988.0, 24141.0 
GO:0005634 CC 3.02e-05 266/1139  5386/29107 D05 nucleus                                  104.0, 793.0, 808.0, 814.0, 835.0, 862.0, 891.0, 898.0, 1063.0, 1457.0, 1479.0, 1602.0, 1612.0, 1655.0, 1660.0, 1662.0, 1716.0, 1729.0, 1749.0, 1750.0, 1780.0, 1994.0, 2138.0, 2170.0, 2171.0, 2258.0, 2259.0, 2348.0, 2805.0, 2911.0, 2932.0, 3131.0, 3178.0, 3181.0, 3182.0, 3187.0, 3189.0, 3192.0, 3608.0, 3631.0, 3642.0, 3670.0, 3735.0, 3776.0, 3837.0, 3899.0, 3939.0, 4008.0, 4015.0, 4086.0, 4088.0, 4093.0, 4116.0, 4117.0, 4205.0, 4212.0, 4602.0, 4670.0, 4674.0, 4675.0, 4842.0, 4952.0, 5036.0, 5071.0, 5090.0, 5121.0, 5160.0, 5178.0, 5510.0, 5550.0, 5579.0, 5581.0, 5594.0, 5604.0, 5621.0, 5707.0, 5791.0, 5887.0, 5915.0, 5929.0, 5937.0, 5999.0, 6014.0, 6049.0, 6117.0, 6470.0, 6732.0, 6792.0, 6992.0, 7068.0, 7074.0, 7158.0, 7259.0, 7325.0, 7416.0, 7490.0, 7531.0, 7592.0, 7737.0, 7799.0, 8125.0, 8470.0, 8473.0, 8480.0, 8507.0, 8518.0, 8538.0, 8648.0, 8650.0, 8812.0, 8851.0, 8900.0, 8932.0, 8999.0, 9054.0, 9079.0, 9162.0, 9473.0, 9475.0, 9480.0, 9555.0, 9576.0, 9577.0, 9611.0, 9645.0, 9690.0, 9722.0, 9878.0, 9913.0, 10109.0, 10178.0, 10231.0, 10409.0, 10499.0, 10541.0, 10580.0, 10659.0, 10681.0, 10765.0, 10769.0, 10794.0, 10946.0, 10951.0, 10953.0, 11044.0, 11164.0, 11218.0, 22843.0, 22884.0, 22889.0, 22938.0, 22954.0, 22974.0, 23040.0, 23077.0, 23236.0, 23261.0, 23270.0, 23281.0, 23392.0, 23435.0, 23462.0, 23479.0, 23543.0, 23560.0, 25790.0, 25896.0, 26057.0, 26098.0, 26150.0, 26256.0, 26278.0, 26574.0, 26986.0, 27000.0, 27065.0, 27086.0, 29102.0, 29114.0, 29889.0, 29978.0, 51155.0, 51441.0, 51447.0, 51729.0, 54112.0, 54386.0, 54715.0, 54737.0, 55122.0, 55159.0, 55190.0, 55209.0, 55219.0, 55339.0, 55342.0, 55422.0, 55922.0, 56160.0, 56853.0, 56956.0, 56980.0, 57050.0, 57118.0, 57496.0, 57541.0, 59339.0, 63928.0, 64061.0, 64641.0, 64919.0, 65243.0, 79365.0, 79698.0, 80034.0, 81566.0, 83659.0, 84498.0, 84529.0, 85397.0, 85443.0, 85453.0, 90529.0, 91603.0, 91752.0, 93986.0, 114821.0, 114928.0, 123169.0, 128344.0, 128553.0, 134111.0, 135138.0, 138046.0, 139599.0, 140597.0, 140733.0, 140735.0, 140883.0, 148523.0, 151126.0, 153527.0, 153643.0, 163126.0, 195814.0, 196513.0, 219844.0, 256309.0, 257068.0, 259217.0, 282996.0, 284252.0, 284370.0, 340120.0, 340533.0, 340543.0, 340554.0, 378938.0, 388610.0, 389136.0, 389856.0, 401190.0, 642273.0, 647309.0, 100131390.0, 100528062.0 
GO:0005929 CC 3.29e-05 22/1139   212/29107 D04 cilium                                   1812.0, 4117.0, 7802.0, 9371.0, 10694.0, 10888.0, 23329.0, 27019.0, 54112.0, 57728.0, 79989.0, 83853.0, 83861.0, 93233.0, 95681.0, 140735.0, 201625.0, 219844.0, 220136.0, 257177.0, 389799.0, 399949.0 
GO:0036157 CC 3.45e-05  5/1139    11/29107 D05 outer dynein arm                         1767.0, 1770.0, 27019.0, 64446.0, 93233.0 
GO:0070382 CC 4.72e-05  7/1139    26/29107 D08 exocytic vesicle                         6857.0, 6860.0, 57586.0, 94120.0, 94122.0, 148281.0, 341359.0 
GO:0032281 CC 4.72e-05  7/1139    26/29107 D07 AMPA glutamate receptor complex          2890.0, 2891.0, 2892.0, 27091.0, 59283.0, 118427.0, 729993.0 
GO:0014704 CC 5.18e-05  9/1139    45/29107 D06 intercalated disc                        287.0, 1495.0, 1829.0, 2258.0, 3741.0, 6326.0, 6331.0, 6546.0, 7533.0 
GO:0098793 CC 5.44e-05 14/1139   104/29107 D02 presynapse                               783.0, 4311.0, 5071.0, 6456.0, 6505.0, 7532.0, 8618.0, 8851.0, 8867.0, 10681.0, 22871.0, 51560.0, 84961.0, 91752.0 
GO:1902711 CC 6.20e-05  6/1139    19/29107 D04 GABA-A receptor complex                  2554.0, 2556.0, 2561.0, 2562.0, 2566.0, 2567.0 
GO:0005654 CC 6.40e-05 195/1139  3805/29107 D02 nucleoplasm                              104.0, 231.0, 311.0, 490.0, 814.0, 862.0, 891.0, 898.0, 1004.0, 1063.0, 1457.0, 1477.0, 1478.0, 1479.0, 1655.0, 1660.0, 1994.0, 2135.0, 2138.0, 2171.0, 2805.0, 2825.0, 2932.0, 3131.0, 3178.0, 3181.0, 3182.0, 3187.0, 3189.0, 3192.0, 3376.0, 3608.0, 3631.0, 3642.0, 3837.0, 3899.0, 4013.0, 4086.0, 4088.0, 4093.0, 4116.0, 4205.0, 4602.0, 4670.0, 4842.0, 4986.0, 5126.0, 5530.0, 5579.0, 5594.0, 5707.0, 5744.0, 5887.0, 5915.0, 5929.0, 6049.0, 6117.0, 6197.0, 6258.0, 6323.0, 6331.0, 6430.0, 6470.0, 6546.0, 6732.0, 6775.0, 6792.0, 6875.0, 7068.0, 7158.0, 7259.0, 7266.0, 7345.0, 7490.0, 7737.0, 7799.0, 8125.0, 8454.0, 8473.0, 8480.0, 8507.0, 8526.0, 8538.0, 8648.0, 8661.0, 8812.0, 8851.0, 8900.0, 8932.0, 8945.0, 8999.0, 9054.0, 9079.0, 9240.0, 9329.0, 9480.0, 9555.0, 9577.0, 9611.0, 9620.0, 9627.0, 9646.0, 9743.0, 9790.0, 9815.0, 9913.0, 9933.0, 10109.0, 10499.0, 10541.0, 10659.0, 10694.0, 10765.0, 10813.0, 10885.0, 10946.0, 10951.0, 10980.0, 11044.0, 11218.0, 11279.0, 22843.0, 22889.0, 22938.0, 22950.0, 22974.0, 23035.0, 23077.0, 23089.0, 23327.0, 23380.0, 23392.0, 23435.0, 23462.0, 23543.0, 23560.0, 25790.0, 25849.0, 25896.0, 26057.0, 26256.0, 26574.0, 27000.0, 27042.0, 27086.0, 29102.0, 29126.0, 29982.0, 51155.0, 51447.0, 51602.0, 51729.0, 51759.0, 51761.0, 54386.0, 54477.0, 54737.0, 55122.0, 55127.0, 55159.0, 55209.0, 55214.0, 55239.0, 55339.0, 55703.0, 55922.0, 56160.0, 56853.0, 57050.0, 57144.0, 57492.0, 57554.0, 57709.0, 64061.0, 65260.0, 65981.0, 80273.0, 80823.0, 84060.0, 84321.0, 91603.0, 123169.0, 123775.0, 134111.0, 138046.0, 140733.0, 163126.0, 200403.0, 221178.0, 284252.0, 340533.0, 345895.0, 375298.0, 389421.0, 100528062.0 
GO:0034705 CC 7.43e-05  4/1139     7/29107 D06 potassium channel complex                3741.0, 3775.0, 7881.0, 30819.0 
GO:0032809 CC 7.93e-05  7/1139    28/29107 D03 neuronal cell body membrane              490.0, 3737.0, 3745.0, 3747.0, 3751.0, 9312.0, 85397.0 
GO:0034707 CC 8.82e-05  9/1139    48/29107 D05 chloride channel complex                 2554.0, 2556.0, 2561.0, 2562.0, 2566.0, 2567.0, 2741.0, 2742.0, 54102.0 
GO:0097060 CC 1.27e-04  7/1139    30/29107 D04 synaptic membrane                        1006.0, 2890.0, 2903.0, 2904.0, 3775.0, 8867.0, 9162.0 
GO:0005858 CC 1.35e-04  5/1139    14/29107 D04 axonemal dynein complex                  55567.0, 64446.0, 85478.0, 92749.0, 126820.0 
GO:0071141 CC 1.44e-04  4/1139     8/29107 D02 SMAD protein complex                     4086.0, 4088.0, 4093.0, 22938.0 
GO:0042383 CC 1.58e-04 13/1139   101/29107 D04 sarcolemma                               287.0, 3745.0, 3752.0, 4842.0, 4988.0, 5530.0, 6262.0, 6263.0, 6331.0, 6546.0, 6547.0, 9722.0, 23336.0 
GO:0016342 CC 1.59e-04  7/1139    31/29107 D04 catenin complex                          1004.0, 1005.0, 1006.0, 1007.0, 1010.0, 1016.0, 1495.0 
GO:0032839 CC 2.41e-04  7/1139    33/29107 D06 dendrite cytoplasm                       3192.0, 4133.0, 4988.0, 5594.0, 6792.0, 7881.0, 9371.0 
GO:0048471 CC 2.70e-04 48/1139   713/29107 D02 perinuclear region of cytoplasm          231.0, 488.0, 1063.0, 1780.0, 2009.0, 2044.0, 2572.0, 2591.0, 3624.0, 3708.0, 3741.0, 3756.0, 3788.0, 3912.0, 3918.0, 4135.0, 4212.0, 4842.0, 5066.0, 5071.0, 5581.0, 5797.0, 5801.0, 5865.0, 6263.0, 6331.0, 6456.0, 6547.0, 6616.0, 6696.0, 6792.0, 7458.0, 8125.0, 8470.0, 8851.0, 8867.0, 9722.0, 10178.0, 10980.0, 11075.0, 22872.0, 23560.0, 57724.0, 79589.0, 83698.0, 115827.0, 130074.0, 375298.0 
GO:0045121 CC 2.72e-04 22/1139   240/29107 D04 membrane raft                            284.0, 287.0, 490.0, 948.0, 1268.0, 3738.0, 3741.0, 4311.0, 4842.0, 4988.0, 5230.0, 5621.0, 6014.0, 6281.0, 6505.0, 7416.0, 10376.0, 10580.0, 23213.0, 23426.0, 285704.0, 100133941.0 
GO:0036464 CC 3.10e-04 11/1139    81/29107 D06 cytoplasmic ribonucleoprotein granule    1660.0, 1780.0, 3192.0, 5879.0, 9118.0, 9475.0, 9627.0, 26986.0, 51441.0, 219988.0, 340554.0 
GO:0031901 CC 3.13e-04 17/1139   167/29107 D07 early endosome membrane                  2890.0, 3631.0, 3756.0, 4952.0, 6505.0, 9372.0, 9896.0, 10479.0, 10825.0, 22876.0, 24141.0, 27065.0, 29126.0, 51617.0, 56937.0, 157807.0, 387680.0 
GO:1990904 CC 3.43e-04 16/1139   153/29107 D02 ribonucleoprotein complex                1655.0, 1660.0, 1994.0, 3178.0, 3181.0, 3182.0, 3187.0, 3189.0, 3192.0, 3608.0, 4670.0, 5937.0, 10659.0, 26986.0, 56853.0, 152789.0 
GO:0008021 CC 3.93e-04 14/1139   125/29107 D09 synaptic vesicle                         273.0, 1644.0, 2903.0, 4311.0, 5865.0, 6616.0, 6857.0, 7416.0, 9627.0, 9892.0, 9899.0, 22987.0, 81565.0, 115827.0 
GO:0044224 CC 4.05e-04  4/1139    10/29107 D02 juxtaparanode region of axon             3736.0, 3737.0, 7881.0, 26047.0 
GO:0016363 CC 4.06e-04 13/1139   111/29107 D02 nuclear matrix                           862.0, 1063.0, 3181.0, 3192.0, 4602.0, 4670.0, 6732.0, 8507.0, 8573.0, 10178.0, 10409.0, 10580.0, 22938.0 
GO:0043198 CC 4.25e-04  7/1139    36/29107 D02 dendritic shaft                          2917.0, 4133.0, 4905.0, 6505.0, 6546.0, 22871.0, 91752.0 
GO:0055037 CC 4.62e-04 14/1139   127/29107 D08 recycling endosome                       287.0, 1780.0, 2890.0, 3775.0, 4644.0, 4645.0, 9182.0, 9896.0, 9912.0, 10479.0, 22876.0, 27229.0, 79772.0, 84679.0 
GO:0071013 CC 4.73e-04 11/1139    85/29107 D04 catalytic step 2 spliceosome             1655.0, 3178.0, 3181.0, 3187.0, 3192.0, 4116.0, 4670.0, 5411.0, 10946.0, 22938.0, 26986.0 
GO:0032279 CC 5.63e-04  3/1139     5/29107 D05 asymmetric synapse                       2891.0, 2917.0, 6505.0 
GO:0009986 CC 7.01e-04 40/1139   581/29107 D02 cell surface                             948.0, 960.0, 1630.0, 1829.0, 2348.0, 2890.0, 2903.0, 2904.0, 3192.0, 3736.0, 3741.0, 3756.0, 3776.0, 4008.0, 4072.0, 4311.0, 4345.0, 4920.0, 5066.0, 5618.0, 5621.0, 5795.0, 6092.0, 6331.0, 6505.0, 7162.0, 8406.0, 10788.0, 10961.0, 11122.0, 22871.0, 23213.0, 26047.0, 27020.0, 55966.0, 84189.0, 131566.0, 137970.0, 221806.0, 100133941.0 
GO:0030426 CC 7.93e-04 14/1139   134/29107 D03 growth cone                              808.0, 1268.0, 1996.0, 2258.0, 4644.0, 4747.0, 5800.0, 6616.0, 8851.0, 10409.0, 11075.0, 26230.0, 91752.0, 114134.0 
GO:0044306 CC 8.63e-04  5/1139    20/29107 D02 neuron projection terminus               4311.0, 6857.0, 6860.0, 7345.0, 55219.0 
GO:0005783 CC 1.03e-03 62/1139  1036/29107 D05 endoplasmic reticulum                    488.0, 831.0, 1040.0, 1047.0, 1730.0, 1994.0, 2135.0, 2741.0, 3708.0, 3736.0, 3741.0, 4121.0, 4232.0, 4644.0, 4988.0, 5071.0, 5581.0, 5604.0, 5621.0, 5954.0, 6252.0, 6281.0, 6331.0, 6505.0, 6730.0, 6732.0, 6785.0, 7162.0, 8125.0, 8406.0, 9896.0, 9933.0, 10017.0, 10178.0, 10317.0, 10961.0, 22872.0, 23213.0, 23240.0, 23392.0, 24145.0, 27065.0, 27346.0, 50814.0, 51060.0, 55214.0, 56147.0, 57003.0, 57134.0, 57620.0, 59353.0, 65055.0, 79589.0, 84803.0, 130367.0, 153830.0, 170850.0, 195814.0, 253782.0, 254887.0, 340146.0, 375298.0 
GO:1990635 CC 1.09e-03  3/1139     6/29107 D06 proximal dendrite                        4133.0, 6505.0, 7881.0 
GO:0098690 CC 1.09e-03  3/1139     6/29107 D04 glycinergic synapse                      2741.0, 2742.0, 2743.0 
GO:0036064 CC 1.16e-03 15/1139   155/29107 D03 ciliary basal body                       1063.0, 6792.0, 23329.0, 79841.0, 79989.0, 80129.0, 80210.0, 85478.0, 95681.0, 128344.0, 134121.0, 257177.0, 257236.0, 286207.0, 339145.0 
GO:0070062 CC 1.24e-03 114/1139  2169/29107 D06 extracellular exosome                    88.0, 231.0, 284.0, 311.0, 483.0, 490.0, 526.0, 721.0, 729.0, 793.0, 814.0, 954.0, 960.0, 1644.0, 1655.0, 1829.0, 2026.0, 2170.0, 2171.0, 2348.0, 2561.0, 2591.0, 2617.0, 2618.0, 2762.0, 2774.0, 2805.0, 2878.0, 3053.0, 3074.0, 3178.0, 3181.0, 3376.0, 3837.0, 3912.0, 3939.0, 4072.0, 4121.0, 4140.0, 4232.0, 4311.0, 4522.0, 4644.0, 4645.0, 4670.0, 5036.0, 5066.0, 5230.0, 5357.0, 5510.0, 5579.0, 5621.0, 5795.0, 5800.0, 5865.0, 5879.0, 5950.0, 6092.0, 6281.0, 6470.0, 6505.0, 6696.0, 7266.0, 7348.0, 7416.0, 7511.0, 7531.0, 7532.0, 7533.0, 9182.0, 9353.0, 9371.0, 9508.0, 9555.0, 10109.0, 10409.0, 10487.0, 10516.0, 10541.0, 10694.0, 10788.0, 11043.0, 11164.0, 22866.0, 22930.0, 22949.0, 23236.0, 23327.0, 26230.0, 26986.0, 27445.0, 29126.0, 51429.0, 51606.0, 54102.0, 54187.0, 54414.0, 54504.0, 57134.0, 57446.0, 80210.0, 80823.0, 83690.0, 85477.0, 120939.0, 130074.0, 131034.0, 151556.0, 219681.0, 255743.0, 259217.0, 340529.0, 645974.0, 100528062.0 
GO:0005813 CC 1.34e-03 36/1139   527/29107 D03 centrosome                               808.0, 891.0, 898.0, 1063.0, 1660.0, 2932.0, 3192.0, 4117.0, 6792.0, 8874.0, 8999.0, 9371.0, 9475.0, 9639.0, 9688.0, 9851.0, 10580.0, 10694.0, 10769.0, 23281.0, 23332.0, 23392.0, 27019.0, 27229.0, 51361.0, 57554.0, 57562.0, 60494.0, 65981.0, 79989.0, 81565.0, 95681.0, 123169.0, 136895.0, 140735.0, 219844.0 
GO:0060076 CC 1.34e-03  6/1139    32/29107 D04 excitatory synapse                       2890.0, 2891.0, 6857.0, 22871.0, 26045.0, 81832.0 
GO:0005794 CC 1.43e-03 59/1139   988/29107 D05 Golgi apparatus                          948.0, 960.0, 2150.0, 2591.0, 3361.0, 3741.0, 4121.0, 4852.0, 4905.0, 4988.0, 5071.0, 5581.0, 5594.0, 5604.0, 5621.0, 5744.0, 5865.0, 6696.0, 6857.0, 7799.0, 8538.0, 8925.0, 9583.0, 9665.0, 9732.0, 9743.0, 9781.0, 10125.0, 10178.0, 10317.0, 10947.0, 11044.0, 11075.0, 22871.0, 22930.0, 23057.0, 23213.0, 23327.0, 23332.0, 25849.0, 26047.0, 26290.0, 26574.0, 51560.0, 51617.0, 51761.0, 55214.0, 63917.0, 79589.0, 80129.0, 92370.0, 114815.0, 116442.0, 118427.0, 254887.0, 340146.0, 375298.0, 389072.0, 442117.0 
GO:0030667 CC 1.44e-03 11/1139    97/29107 D06 secretory granule membrane               960.0, 1729.0, 2171.0, 3708.0, 4311.0, 5066.0, 5879.0, 6402.0, 10788.0, 51209.0, 84443.0 
GO:0016529 CC 1.49e-03  7/1139    44/29107 D06 sarcoplasmic reticulum                   488.0, 2280.0, 3708.0, 4842.0, 6262.0, 6263.0, 55214.0 
GO:0016935 CC 1.53e-03  2/1139     2/29107 D06 glycine-gated chloride channel complex   2743.0, 8001.0 
GO:0150002 CC 1.53e-03  2/1139     2/29107 D06 distal dendrite                          4133.0, 6505.0 
GO:0008074 CC 1.53e-03  2/1139     2/29107 D02 guanylate cyclase complex, soluble       2982.0, 2983.0 
GO:0005607 CC 1.53e-03  2/1139     2/29107 D03 laminin-2 complex                        3912.0, 3918.0 
GO:0060053 CC 1.53e-03  2/1139     2/29107 D07 neurofilament cytoskeleton               23336.0, 81565.0 
GO:0099160 CC 1.53e-03  2/1139     2/29107 D07 postsynaptic intermediate filament cytoskeleton 4744.0, 4747.0 
GO:0099544 CC 1.53e-03  2/1139     2/29107 D03 perisynaptic space                       2890.0, 6505.0 
GO:0060077 CC 1.70e-03  4/1139    14/29107 D04 inhibitory synapse                       2571.0, 2572.0, 2741.0, 27020.0 
GO:0005604 CC 1.77e-03 10/1139    85/29107 D05 basement membrane                        954.0, 2254.0, 3371.0, 3912.0, 3918.0, 8573.0, 25975.0, 55214.0, 80144.0, 255743.0 
GO:0097441 CC 1.86e-03  3/1139     7/29107 D06 basal dendrite                           4133.0, 6456.0, 57282.0 
GO:0098992 CC 1.86e-03  3/1139     7/29107 D10 neuronal dense core vesicle              4852.0, 6860.0, 7857.0 
GO:0030285 CC 2.17e-03  6/1139    35/29107 D05 integral component of synaptic vesicle membrane 490.0, 4986.0, 6857.0, 6860.0, 22987.0, 132204.0 
GO:0030673 CC 2.25e-03  4/1139    15/29107 D06 axolemma                                 3747.0, 3756.0, 6092.0, 26047.0 
GO:0071944 CC 2.50e-03  7/1139    48/29107 D02 cell periphery                           948.0, 4842.0, 5581.0, 6505.0, 6546.0, 83481.0, 114134.0 
GO:0005681 CC 2.50e-03 10/1139    89/29107 D03 spliceosomal complex                     3178.0, 3181.0, 3189.0, 4670.0, 10946.0, 22938.0, 51729.0, 51759.0, 91603.0, 144983.0 
GO:0055038 CC 2.50e-03 10/1139    89/29107 D07 recycling endosome membrane              2890.0, 3631.0, 5879.0, 6505.0, 10479.0, 10825.0, 24141.0, 27065.0, 29126.0, 84679.0 
GO:0001917 CC 2.78e-03  8/1139    62/29107 D02 photoreceptor inner segment              2026.0, 4117.0, 4842.0, 6616.0, 23035.0, 51761.0, 145226.0, 375298.0 
GO:0043231 CC 2.82e-03 51/1139   847/29107 D04 intracellular membrane-bounded organelle 490.0, 526.0, 1495.0, 1730.0, 1829.0, 2741.0, 2825.0, 3756.0, 3775.0, 5126.0, 5581.0, 5621.0, 6049.0, 7482.0, 8851.0, 9372.0, 9665.0, 9781.0, 9896.0, 10342.0, 10479.0, 10659.0, 10825.0, 10953.0, 22872.0, 22876.0, 22950.0, 23035.0, 23077.0, 25849.0, 51729.0, 54805.0, 55214.0, 55711.0, 56937.0, 57586.0, 57709.0, 79442.0, 83891.0, 84679.0, 91947.0, 114134.0, 114884.0, 132671.0, 160851.0, 163882.0, 196513.0, 286207.0, 375056.0, 387680.0, 400120.0 
GO:0005901 CC 2.83e-03  9/1139    76/29107 D06 caveola                                  483.0, 948.0, 1946.0, 3741.0, 3778.0, 5594.0, 6331.0, 9722.0, 10825.0 
GO:0043203 CC 2.89e-03  3/1139     8/29107 D02 axon hillock                             4133.0, 22974.0, 81565.0 
GO:0033010 CC 2.89e-03  3/1139     8/29107 D05 paranodal junction                       231.0, 3737.0, 26047.0 
GO:0061202 CC 2.89e-03  3/1139     8/29107 D08 clathrin-sculpted gamma-aminobutyric acid transport vesicle membrane 2571.0, 2572.0, 6857.0 
GO:0071144 CC 2.89e-03  3/1139     8/29107 D04 heteromeric SMAD protein complex         4086.0, 4088.0, 4093.0 
GO:0043194 CC 2.91e-03  4/1139    16/29107 D02 axon initial segment                     1261.0, 4133.0, 6334.0, 57554.0 
GO:0005770 CC 3.04e-03 13/1139   138/29107 D08 late endosome                            2904.0, 4644.0, 5594.0, 5604.0, 7782.0, 23057.0, 23392.0, 25849.0, 27065.0, 51209.0, 51617.0, 79589.0, 153020.0 
GO:0005515 MF 3.84e-37 696/1139 12418/29107 D02 protein binding                          27.0, 31.0, 88.0, 104.0, 187.0, 231.0, 258.0, 273.0, 287.0, 291.0, 311.0, 372.0, 440.0, 483.0, 488.0, 490.0, 526.0, 729.0, 776.0, 783.0, 793.0, 808.0, 831.0, 835.0, 862.0, 891.0, 898.0, 948.0, 954.0, 956.0, 960.0, 1039.0, 1040.0, 1063.0, 1123.0, 1131.0, 1159.0, 1261.0, 1268.0, 1288.0, 1295.0, 1457.0, 1477.0, 1478.0, 1479.0, 1495.0, 1503.0, 1602.0, 1612.0, 1630.0, 1641.0, 1644.0, 1655.0, 1660.0, 1690.0, 1729.0, 1770.0, 1780.0, 1812.0, 1814.0, 1946.0, 1994.0, 2009.0, 2026.0, 2045.0, 2135.0, 2138.0, 2150.0, 2153.0, 2170.0, 2171.0, 2258.0, 2259.0, 2280.0, 2348.0, 2556.0, 2566.0, 2571.0, 2572.0, 2596.0, 2617.0, 2670.0, 2741.0, 2743.0, 2744.0, 2762.0, 2774.0, 2785.0, 2825.0, 2878.0, 2890.0, 2891.0, 2903.0, 2904.0, 2911.0, 2915.0, 2932.0, 2977.0, 2982.0, 2983.0, 3074.0, 3131.0, 3178.0, 3181.0, 3182.0, 3187.0, 3189.0, 3192.0, 3351.0, 3354.0, 3358.0, 3359.0, 3360.0, 3371.0, 3376.0, 3488.0, 3568.0, 3608.0, 3624.0, 3631.0, 3632.0, 3670.0, 3708.0, 3735.0, 3736.0, 3737.0, 3738.0, 3739.0, 3741.0, 3745.0, 3751.0, 3752.0, 3756.0, 3760.0, 3775.0, 3778.0, 3788.0, 3815.0, 3837.0, 3912.0, 3939.0, 3964.0, 4013.0, 4015.0, 4023.0, 4072.0, 4086.0, 4088.0, 4093.0, 4116.0, 4117.0, 4129.0, 4133.0, 4135.0, 4140.0, 4144.0, 4147.0, 4168.0, 4205.0, 4212.0, 4232.0, 4293.0, 4311.0, 4345.0, 4522.0, 4602.0, 4625.0, 4644.0, 4645.0, 4670.0, 4674.0, 4675.0, 4741.0, 4744.0, 4747.0, 4753.0, 4842.0, 4852.0, 4886.0, 4905.0, 4916.0, 4920.0, 4952.0, 4978.0, 4986.0, 4988.0, 5036.0, 5066.0, 5071.0, 5121.0, 5126.0, 5160.0, 5165.0, 5188.0, 5230.0, 5411.0, 5510.0, 5530.0, 5550.0, 5579.0, 5581.0, 5594.0, 5604.0, 5618.0, 5621.0, 5707.0, 5744.0, 5791.0, 5795.0, 5797.0, 5800.0, 5801.0, 5865.0, 5879.0, 5887.0, 5929.0, 5937.0, 5950.0, 5954.0, 6014.0, 6049.0, 6092.0, 6117.0, 6197.0, 6252.0, 6258.0, 6262.0, 6281.0, 6326.0, 6331.0, 6334.0, 6402.0, 6430.0, 6456.0, 6470.0, 6505.0, 6546.0, 6616.0, 6696.0, 6730.0, 6732.0, 6752.0, 6770.0, 6775.0, 6785.0, 6792.0, 6857.0, 6860.0, 6992.0, 7068.0, 7074.0, 7102.0, 7158.0, 7266.0, 7325.0, 7345.0, 7348.0, 7357.0, 7416.0, 7447.0, 7458.0, 7490.0, 7504.0, 7531.0, 7532.0, 7533.0, 7592.0, 7737.0, 7782.0, 7802.0, 7857.0, 8030.0, 8125.0, 8395.0, 8406.0, 8454.0, 8470.0, 8473.0, 8480.0, 8507.0, 8518.0, 8538.0, 8565.0, 8573.0, 8618.0, 8648.0, 8650.0, 8661.0, 8745.0, 8767.0, 8812.0, 8851.0, 8874.0, 8900.0, 8932.0, 8945.0, 9054.0, 9079.0, 9118.0, 9162.0, 9175.0, 9182.0, 9228.0, 9229.0, 9240.0, 9293.0, 9329.0, 9353.0, 9371.0, 9372.0, 9391.0, 9462.0, 9470.0, 9473.0, 9475.0, 9508.0, 9515.0, 9555.0, 9577.0, 9611.0, 9627.0, 9639.0, 9645.0, 9646.0, 9665.0, 9688.0, 9690.0, 9722.0, 9723.0, 9732.0, 9737.0, 9743.0, 9747.0, 9758.0, 9781.0, 9815.0, 9851.0, 9878.0, 9892.0, 9896.0, 9899.0, 9912.0, 9913.0, 9933.0, 9940.0, 9945.0, 10017.0, 10109.0, 10233.0, 10317.0, 10342.0, 10376.0, 10409.0, 10471.0, 10486.0, 10487.0, 10499.0, 10516.0, 10541.0, 10580.0, 10602.0, 10681.0, 10687.0, 10694.0, 10765.0, 10769.0, 10794.0, 10813.0, 10825.0, 10904.0, 10946.0, 10951.0, 10953.0, 10954.0, 10961.0, 10980.0, 11040.0, 11075.0, 11113.0, 11122.0, 11164.0, 11218.0, 22843.0, 22848.0, 22854.0, 22865.0, 22866.0, 22872.0, 22876.0, 22889.0, 22930.0, 22938.0, 22949.0, 22950.0, 22954.0, 22974.0, 22986.0, 22987.0, 23035.0, 23072.0, 23077.0, 23089.0, 23158.0, 23165.0, 23228.0, 23229.0, 23236.0, 23252.0, 23270.0, 23281.0, 23327.0, 23332.0, 23336.0, 23380.0, 23392.0, 23420.0, 23426.0, 23435.0, 23438.0, 23462.0, 23479.0, 23507.0, 23543.0, 23560.0, 23596.0, 23708.0, 23765.0, 23787.0, 24145.0, 25790.0, 25827.0, 25830.0, 25849.0, 25896.0, 25975.0, 26034.0, 26037.0, 26045.0, 26047.0, 26057.0, 26098.0, 26128.0, 26150.0, 26574.0, 26821.0, 26986.0, 27000.0, 27019.0, 27020.0, 27042.0, 27065.0, 27086.0, 27165.0, 27229.0, 27346.0, 27436.0, 29102.0, 29126.0, 29967.0, 29978.0, 29982.0, 30011.0, 30819.0, 50650.0, 50814.0, 51060.0, 51067.0, 51094.0, 51155.0, 51209.0, 51309.0, 51312.0, 51334.0, 51361.0, 51363.0, 51364.0, 51429.0, 51441.0, 51447.0, 51560.0, 51602.0, 51606.0, 51617.0, 51651.0, 51729.0, 51759.0, 51761.0, 53616.0, 53826.0, 53904.0, 54386.0, 54438.0, 54477.0, 54715.0, 54737.0, 54769.0, 54865.0, 54887.0, 55030.0, 55054.0, 55076.0, 55122.0, 55127.0, 55130.0, 55159.0, 55190.0, 55219.0, 55239.0, 55254.0, 55329.0, 55342.0, 55346.0, 55359.0, 55521.0, 55800.0, 55805.0, 55831.0, 55922.0, 55966.0, 56132.0, 56144.0, 56160.0, 56479.0, 56937.0, 56956.0, 56980.0, 57003.0, 57050.0, 57134.0, 57144.0, 57172.0, 57492.0, 57496.0, 57522.0, 57528.0, 57541.0, 57554.0, 57562.0, 57620.0, 57624.0, 57687.0, 57709.0, 57724.0, 57728.0, 59339.0, 59353.0, 60494.0, 63928.0, 64061.0, 64112.0, 64219.0, 64446.0, 64641.0, 64744.0, 64919.0, 65055.0, 65243.0, 65260.0, 65981.0, 79365.0, 79589.0, 79696.0, 79698.0, 79834.0, 80125.0, 80129.0, 80273.0, 80823.0, 81565.0, 81566.0, 83450.0, 83550.0, 83659.0, 83698.0, 83851.0, 83853.0, 83861.0, 83873.0, 84060.0, 84229.0, 84417.0, 84498.0, 84529.0, 84679.0, 84689.0, 84708.0, 84889.0, 84961.0, 85016.0, 85397.0, 85453.0, 85461.0, 89876.0, 89927.0, 90288.0, 90293.0, 90362.0, 91603.0, 91947.0, 91977.0, 92370.0, 93233.0, 93986.0, 94120.0, 94122.0, 95681.0, 114134.0, 114815.0, 114884.0, 114928.0, 115265.0, 115827.0, 116442.0, 116443.0, 118427.0, 120939.0, 123169.0, 126820.0, 127703.0, 128344.0, 128553.0, 131034.0, 131405.0, 131566.0, 132204.0, 132671.0, 133308.0, 133923.0, 134111.0, 134121.0, 135398.0, 136895.0, 138046.0, 139212.0, 139818.0, 140735.0, 145226.0, 146845.0, 148523.0, 151963.0, 152789.0, 152831.0, 153527.0, 153643.0, 157574.0, 157807.0, 158427.0, 158787.0, 163126.0, 163882.0, 164832.0, 170850.0, 195814.0, 196264.0, 196513.0, 203111.0, 219844.0, 219988.0, 220136.0, 221178.0, 222255.0, 253152.0, 253782.0, 254887.0, 254956.0, 256309.0, 257236.0, 259217.0, 282996.0, 283152.0, 283455.0, 284252.0, 285533.0, 285704.0, 339145.0, 340527.0, 340543.0, 345557.0, 348980.0, 375056.0, 375484.0, 386617.0, 387680.0, 389421.0, 389799.0, 399947.0, 400120.0, 401474.0, 408263.0, 548596.0, 642273.0, 642938.0, 647309.0, 729515.0, 100133941.0, 100528062.0 
GO:0005509 MF 4.50e-16 77/1139   704/29107 D05 calcium ion binding                      88.0, 311.0, 488.0, 777.0, 793.0, 808.0, 828.0, 1004.0, 1005.0, 1006.0, 1007.0, 1010.0, 1016.0, 1047.0, 1606.0, 1829.0, 2009.0, 2591.0, 3708.0, 4023.0, 4121.0, 4147.0, 4753.0, 5066.0, 5099.0, 5100.0, 5121.0, 5357.0, 5530.0, 5621.0, 5954.0, 6262.0, 6263.0, 6281.0, 6402.0, 6546.0, 6857.0, 6860.0, 7093.0, 7447.0, 8851.0, 9353.0, 9620.0, 10125.0, 10516.0, 23158.0, 23213.0, 23236.0, 25975.0, 26256.0, 27445.0, 30819.0, 56102.0, 56114.0, 56132.0, 56133.0, 56144.0, 56147.0, 57003.0, 57134.0, 57586.0, 57620.0, 63928.0, 64420.0, 79057.0, 79645.0, 79772.0, 83698.0, 85477.0, 90288.0, 120114.0, 133690.0, 148281.0, 255743.0, 340527.0, 341359.0, 389118.0 
GO:0005249 MF 2.70e-14 20/1139    58/29107 D09 voltage-gated potassium channel activity 3736.0, 3737.0, 3738.0, 3739.0, 3741.0, 3745.0, 3747.0, 3751.0, 3752.0, 3756.0, 3778.0, 3788.0, 6616.0, 7881.0, 9312.0, 27012.0, 56479.0, 170850.0, 219527.0, 348980.0 
GO:0044325 MF 3.54e-14 29/1139   133/29107 D03 transmembrane transporter binding        88.0, 287.0, 488.0, 808.0, 1729.0, 2258.0, 2280.0, 3745.0, 3747.0, 3752.0, 3756.0, 4842.0, 5621.0, 6262.0, 6281.0, 6331.0, 6546.0, 7416.0, 7531.0, 7533.0, 7881.0, 9747.0, 23327.0, 24145.0, 27020.0, 30819.0, 55800.0, 219527.0, 644139.0 
GO:0005516 MF 1.47e-11 32/1139   201/29107 D03 calmodulin binding                       119.0, 490.0, 814.0, 1612.0, 1655.0, 2596.0, 3756.0, 4133.0, 4135.0, 4625.0, 4644.0, 4645.0, 4842.0, 5121.0, 5530.0, 5999.0, 6014.0, 6262.0, 6263.0, 6331.0, 6546.0, 6547.0, 6857.0, 8573.0, 10788.0, 23236.0, 25827.0, 53904.0, 56479.0, 57118.0, 57172.0, 79012.0 
GO:0030594 MF 1.45e-09 18/1139    80/29107 D03 neurotransmitter receptor activity       1131.0, 2554.0, 2556.0, 2561.0, 2562.0, 2566.0, 2567.0, 2741.0, 2742.0, 2743.0, 3351.0, 3352.0, 3354.0, 3358.0, 3359.0, 3360.0, 3361.0, 8001.0 
GO:0005524 MF 6.24e-09 103/1139  1458/29107 D08 ATP binding                              27.0, 31.0, 440.0, 488.0, 490.0, 526.0, 814.0, 954.0, 956.0, 1159.0, 1457.0, 1503.0, 1606.0, 1612.0, 1655.0, 1660.0, 1662.0, 1716.0, 1767.0, 1770.0, 2044.0, 2045.0, 2617.0, 2618.0, 2932.0, 3192.0, 3376.0, 3735.0, 3815.0, 4117.0, 4140.0, 4144.0, 4293.0, 4522.0, 4625.0, 4644.0, 4645.0, 4905.0, 4916.0, 4920.0, 5165.0, 5188.0, 5230.0, 5579.0, 5581.0, 5594.0, 5604.0, 6197.0, 6334.0, 6732.0, 6792.0, 6854.0, 7325.0, 8395.0, 8526.0, 8565.0, 8573.0, 8701.0, 8767.0, 8999.0, 9162.0, 9175.0, 9201.0, 9371.0, 9475.0, 9677.0, 9790.0, 10057.0, 10694.0, 10769.0, 11040.0, 11044.0, 11113.0, 11218.0, 22848.0, 22928.0, 23057.0, 23438.0, 51067.0, 51447.0, 51761.0, 53904.0, 54805.0, 55359.0, 55567.0, 57118.0, 57144.0, 57172.0, 79012.0, 80122.0, 85443.0, 91807.0, 122481.0, 124454.0, 134111.0, 160851.0, 196385.0, 201625.0, 259217.0, 283455.0, 341676.0, 440275.0, 548596.0 
GO:1904315 MF 1.90e-08 11/1139    32/29107 D10 transmitter-gated ion channel activity involved in regulation of postsynaptic membrane potential 2554.0, 2556.0, 2561.0, 2566.0, 2567.0, 2741.0, 2742.0, 2743.0, 2890.0, 2898.0, 116443.0 
GO:0005251 MF 2.75e-08 11/1139    33/29107 D10 delayed rectifier potassium channel activity 3736.0, 3737.0, 3738.0, 3739.0, 3741.0, 3745.0, 3747.0, 3756.0, 9312.0, 56479.0, 170850.0 
GO:0051378 MF 9.20e-08  7/1139    12/29107 D04 serotonin binding                        3351.0, 3352.0, 3354.0, 3358.0, 3359.0, 3360.0, 3361.0 
GO:0003723 MF 5.46e-07 93/1139  1389/29107 D04 RNA binding                              104.0, 311.0, 372.0, 831.0, 1477.0, 1478.0, 1479.0, 1495.0, 1655.0, 1660.0, 1662.0, 1729.0, 1994.0, 2138.0, 3178.0, 3181.0, 3182.0, 3187.0, 3189.0, 3192.0, 3608.0, 3837.0, 4116.0, 4644.0, 4670.0, 5036.0, 5411.0, 5937.0, 6430.0, 6730.0, 6732.0, 7458.0, 7490.0, 7531.0, 7532.0, 8125.0, 8470.0, 8480.0, 8565.0, 8661.0, 8867.0, 9470.0, 9475.0, 9790.0, 9933.0, 10659.0, 10813.0, 10885.0, 10946.0, 11218.0, 22889.0, 22938.0, 22954.0, 23089.0, 23435.0, 23438.0, 23543.0, 23560.0, 23708.0, 26057.0, 26156.0, 26574.0, 26986.0, 27000.0, 27042.0, 29102.0, 29889.0, 51067.0, 51441.0, 51602.0, 51729.0, 54715.0, 54865.0, 55127.0, 55339.0, 55342.0, 55922.0, 56853.0, 57003.0, 57050.0, 65981.0, 83481.0, 84060.0, 84321.0, 138046.0, 144983.0, 152789.0, 219988.0, 255101.0, 282996.0, 340529.0, 389421.0, 645974.0 
GO:0042802 MF 6.62e-07 98/1139  1495/29107 D03 identical protein binding                31.0, 88.0, 440.0, 586.0, 835.0, 1006.0, 1268.0, 1457.0, 1495.0, 1503.0, 1612.0, 2171.0, 2562.0, 2617.0, 2670.0, 2741.0, 2762.0, 2878.0, 2915.0, 3074.0, 3187.0, 3192.0, 3358.0, 3624.0, 3735.0, 3756.0, 3775.0, 3939.0, 4086.0, 4088.0, 4129.0, 4144.0, 4747.0, 5066.0, 5071.0, 5122.0, 5594.0, 5621.0, 5797.0, 6092.0, 6262.0, 6456.0, 6470.0, 6505.0, 6775.0, 6854.0, 6857.0, 7531.0, 7532.0, 7533.0, 8030.0, 8767.0, 9175.0, 9353.0, 9627.0, 10125.0, 10342.0, 10486.0, 10951.0, 11164.0, 22866.0, 22871.0, 22954.0, 23077.0, 23236.0, 23380.0, 23435.0, 23438.0, 25830.0, 25903.0, 27086.0, 29978.0, 51046.0, 51094.0, 51209.0, 51361.0, 51429.0, 54887.0, 55054.0, 55122.0, 55329.0, 56144.0, 79834.0, 80273.0, 81565.0, 83853.0, 84708.0, 93986.0, 116443.0, 124274.0, 132671.0, 133308.0, 138046.0, 140735.0, 222008.0, 284252.0, 285704.0, 348980.0 
GO:0016934 MF 2.33e-06  4/1139     4/29107 D11 extracellularly glycine-gated chloride channel activity 2741.0, 2742.0, 2743.0, 8001.0 
GO:0016594 MF 4.80e-06  6/1139    13/29107 D05 glycine binding                          2741.0, 2742.0, 2743.0, 2904.0, 8001.0, 116443.0 
GO:0022851 MF 4.80e-06  6/1139    13/29107 D10 GABA-gated chloride ion channel activity 2554.0, 2556.0, 2561.0, 2562.0, 2566.0, 2567.0 
GO:0005254 MF 6.09e-06 12/1139    64/29107 D07 chloride channel activity                2554.0, 2556.0, 2561.0, 2562.0, 2566.0, 2567.0, 2741.0, 2742.0, 2743.0, 8001.0, 54102.0, 63982.0 
GO:0106310 MF 6.32e-06 33/1139   359/29107 D06 protein serine kinase activity           814.0, 1457.0, 1612.0, 2932.0, 4117.0, 4140.0, 4293.0, 5579.0, 5581.0, 5594.0, 5604.0, 6197.0, 6732.0, 6792.0, 8573.0, 8767.0, 8999.0, 9175.0, 9201.0, 9475.0, 10769.0, 11040.0, 11113.0, 22848.0, 53904.0, 57118.0, 57144.0, 57172.0, 80122.0, 85443.0, 283455.0, 341676.0, 440275.0 
GO:0005200 MF 8.97e-06 15/1139   101/29107 D02 structural constituent of cytoskeleton   119.0, 287.0, 2670.0, 4741.0, 4744.0, 4747.0, 5357.0, 8030.0, 8470.0, 9118.0, 10109.0, 10376.0, 23336.0, 27229.0, 80086.0 
GO:0008017 MF 9.05e-06 26/1139   255/29107 D05 microtubule binding                      1063.0, 1641.0, 1780.0, 2009.0, 2258.0, 4133.0, 4135.0, 4741.0, 4744.0, 5621.0, 7074.0, 8480.0, 9371.0, 11043.0, 22974.0, 23281.0, 23332.0, 27436.0, 51361.0, 55219.0, 55342.0, 65055.0, 80129.0, 81565.0, 152789.0, 286207.0 
GO:0019901 MF 1.11e-05 39/1139   470/29107 D05 protein kinase binding                   119.0, 287.0, 808.0, 891.0, 898.0, 1641.0, 1994.0, 2932.0, 3741.0, 3756.0, 4086.0, 4088.0, 4205.0, 4744.0, 4905.0, 5066.0, 5071.0, 5795.0, 5801.0, 5879.0, 6197.0, 6331.0, 6456.0, 7416.0, 8618.0, 8812.0, 8851.0, 8874.0, 9175.0, 9555.0, 9892.0, 11113.0, 22866.0, 22974.0, 26574.0, 26960.0, 51094.0, 128344.0, 100133941.0 
GO:0015276 MF 1.89e-05  8/1139    31/29107 D07 ligand-gated ion channel activity        1261.0, 2890.0, 2891.0, 2892.0, 2898.0, 2903.0, 2904.0, 116443.0 
GO:0004674 MF 2.00e-05 34/1139   396/29107 D06 protein serine/threonine kinase activity 814.0, 1457.0, 1612.0, 2932.0, 4117.0, 4140.0, 4293.0, 5165.0, 5579.0, 5581.0, 5594.0, 5604.0, 6197.0, 6732.0, 6792.0, 8573.0, 8767.0, 8999.0, 9175.0, 9201.0, 9475.0, 10769.0, 11040.0, 11113.0, 22848.0, 53904.0, 57118.0, 57144.0, 57172.0, 80122.0, 85443.0, 283455.0, 341676.0, 440275.0 
GO:0005237 MF 3.45e-05  5/1139    11/29107 D09 inhibitory extracellular ligand-gated ion channel activity 2554.0, 2556.0, 2561.0, 2566.0, 2567.0 
GO:0017080 MF 3.93e-05  8/1139    34/29107 D04 sodium channel regulator activity        2258.0, 2259.0, 4842.0, 6327.0, 7533.0, 23327.0, 53826.0, 55800.0 
GO:0008569 MF 4.39e-05  6/1139    18/29107 D03 minus-end-directed microtubule motor activity 1767.0, 1770.0, 8701.0, 55567.0, 196385.0, 201625.0 
GO:0099583 MF 5.98e-05  3/1139     3/29107 D05 neurotransmitter receptor activity involved in regulation of postsynaptic cytosolic calcium ion concentration 2890.0, 2911.0, 2915.0 
GO:0099184 MF 5.98e-05  3/1139     3/29107 D04 structural constituent of postsynaptic intermediate filament cytoskeleton 4744.0, 4747.0, 9118.0 
GO:0070012 MF 5.98e-05  3/1139     3/29107 D04 oligopeptidase activity                  4311.0, 5550.0, 81565.0 
GO:0051959 MF 6.15e-05  7/1139    27/29107 D03 dynein light intermediate chain binding  1767.0, 1770.0, 8701.0, 51361.0, 55567.0, 140735.0, 196385.0 
GO:0004890 MF 6.20e-05  6/1139    19/29107 D05 GABA-A receptor activity                 2554.0, 2556.0, 2561.0, 2562.0, 2566.0, 2567.0 
GO:0005244 MF 6.22e-05  9/1139    46/29107 D07 voltage-gated ion channel activity       3738.0, 6323.0, 6326.0, 6327.0, 6328.0, 6331.0, 6334.0, 54102.0, 55800.0 
GO:0004672 MF 8.43e-05 21/1139   210/29107 D05 protein kinase activity                  27.0, 1612.0, 2932.0, 4117.0, 4293.0, 5165.0, 5581.0, 5604.0, 6197.0, 6732.0, 6792.0, 8767.0, 8851.0, 8999.0, 9175.0, 9201.0, 53904.0, 79834.0, 85443.0, 283455.0, 440275.0 
GO:0045504 MF 9.00e-05  5/1139    13/29107 D03 dynein heavy chain binding               1780.0, 7802.0, 27019.0, 64446.0, 126820.0 
GO:0001540 MF 1.02e-04 12/1139    84/29107 D04 amyloid-beta binding                     948.0, 2890.0, 2891.0, 2892.0, 2903.0, 2904.0, 5621.0, 10471.0, 22871.0, 84570.0, 114928.0, 100528062.0 
GO:0005096 MF 1.11e-04 24/1139   256/29107 D05 GTPase activator activity                395.0, 1123.0, 4952.0, 5999.0, 6000.0, 9462.0, 9515.0, 9743.0, 9815.0, 9912.0, 10681.0, 10788.0, 22930.0, 23158.0, 23236.0, 23329.0, 23380.0, 26037.0, 55531.0, 57522.0, 57569.0, 64744.0, 85397.0, 146923.0 
GO:0005248 MF 1.16e-04  6/1139    21/29107 D09 voltage-gated sodium channel activity    6323.0, 6326.0, 6328.0, 6331.0, 6334.0, 348980.0 
GO:0004683 MF 1.54e-04  6/1139    22/29107 D07 calmodulin-dependent protein kinase activity 814.0, 1612.0, 57118.0, 57172.0, 79012.0, 91807.0 
GO:0016301 MF 1.79e-04 10/1139    64/29107 D04 kinase activity                          898.0, 1159.0, 1457.0, 1606.0, 2932.0, 6792.0, 8526.0, 8851.0, 51447.0, 548596.0 
GO:0004993 MF 1.97e-04  7/1139    32/29107 D06 G protein-coupled serotonin receptor activity 1131.0, 3351.0, 3352.0, 3354.0, 3358.0, 3360.0, 3361.0 
GO:0036002 MF 1.97e-04  5/1139    15/29107 D05 pre-mRNA binding                         1655.0, 3178.0, 3192.0, 10659.0, 56853.0 
GO:0042043 MF 1.97e-04  5/1139    15/29107 D04 neurexin family protein binding          8573.0, 22871.0, 26045.0, 94120.0, 94122.0 
GO:0005250 MF 2.32e-04  3/1139     4/29107 D11 A-type (transient outward) potassium channel activity 3751.0, 3752.0, 30819.0 
GO:0004971 MF 2.32e-04  3/1139     4/29107 D11 AMPA glutamate receptor activity         2890.0, 2891.0, 2892.0 
GO:0043812 MF 2.32e-04  3/1139     4/29107 D08 phosphatidylinositol-4-phosphate phosphatase activity 8867.0, 9896.0, 22876.0 
GO:0003729 MF 2.37e-04 20/1139   210/29107 D05 mRNA binding                             104.0, 1478.0, 1479.0, 1660.0, 1994.0, 3182.0, 4670.0, 6430.0, 8661.0, 8932.0, 9933.0, 10659.0, 22950.0, 23543.0, 51441.0, 54715.0, 56853.0, 196513.0, 282996.0, 340554.0 
GO:0015271 MF 2.51e-04  4/1139     9/29107 D10 outward rectifier potassium channel activity 3737.0, 3738.0, 3741.0, 3776.0 
GO:0008066 MF 2.77e-04  5/1139    16/29107 D04 glutamate receptor activity              2890.0, 2898.0, 2911.0, 2915.0, 2917.0 
GO:0044877 MF 2.90e-04 29/1139   361/29107 D02 protein-containing complex binding       948.0, 2571.0, 2572.0, 2741.0, 2743.0, 2977.0, 2983.0, 3192.0, 3624.0, 3756.0, 4072.0, 4747.0, 4905.0, 5071.0, 5530.0, 5621.0, 5879.0, 5915.0, 5950.0, 7416.0, 8648.0, 8867.0, 9229.0, 10769.0, 22871.0, 55966.0, 81565.0, 140735.0, 151963.0 
GO:0045505 MF 2.94e-04  7/1139    34/29107 D03 dynein intermediate chain binding        1767.0, 1770.0, 8701.0, 55567.0, 139212.0, 140735.0, 196385.0 
GO:0005001 MF 3.80e-04  5/1139    17/29107 D08 transmembrane receptor protein tyrosine phosphatase activity 5791.0, 5797.0, 5800.0, 5801.0, 11122.0 
GO:0003951 MF 3.80e-04  5/1139    17/29107 D05 NAD+ kinase activity                     1606.0, 8526.0, 9162.0, 160851.0, 375298.0 
GO:0098505 MF 4.05e-04  4/1139    10/29107 D08 G-rich strand telomeric DNA binding      3178.0, 3181.0, 6117.0, 54386.0 
GO:0045503 MF 4.05e-04  4/1139    10/29107 D03 dynein light chain binding               1780.0, 27019.0, 64446.0, 126820.0 
GO:0016595 MF 4.05e-04  4/1139    10/29107 D05 glutamate binding                        2571.0, 2572.0, 2904.0, 6505.0 
GO:0017111 MF 4.05e-04  4/1139    10/29107 D06 nucleoside-triphosphatase activity       954.0, 956.0, 1660.0, 9583.0 
GO:0030165 MF 4.27e-04 11/1139    84/29107 D04 PDZ domain binding                       490.0, 2890.0, 4905.0, 5071.0, 6752.0, 9732.0, 11113.0, 22871.0, 59339.0, 84708.0, 729993.0 
GO:0001786 MF 4.50e-04  9/1139    59/29107 D04 phosphatidylserine binding               2596.0, 4311.0, 6857.0, 6860.0, 57586.0, 85477.0, 114884.0, 148281.0, 341359.0 
GO:0098632 MF 5.17e-04  6/1139    27/29107 D05 cell-cell adhesion mediator activity     6092.0, 22854.0, 27020.0, 53942.0, 91624.0, 152330.0 
GO:0086006 MF 5.63e-04  3/1139     5/29107 D10 voltage-gated sodium channel activity involved in cardiac muscle cell action potential 6327.0, 6331.0, 55800.0 
GO:0043813 MF 5.63e-04  3/1139     5/29107 D09 phosphatidylinositol-3,5-bisphosphate 5-phosphatase activity 4952.0, 8867.0, 9896.0 
GO:0034596 MF 5.63e-04  3/1139     5/29107 D07 phosphatidylinositol phosphate 4-phosphatase activity 4952.0, 8867.0, 22876.0 
GO:0043014 MF 6.01e-04  7/1139    38/29107 D05 alpha-tubulin binding                    8851.0, 9940.0, 27436.0, 55521.0, 81565.0, 135138.0, 642273.0 
GO:0004143 MF 6.17e-04  4/1139    11/29107 D05 diacylglycerol kinase activity           1606.0, 8526.0, 9162.0, 160851.0 
GO:0008503 MF 6.17e-04  4/1139    11/29107 D04 benzodiazepine receptor activity         2554.0, 2556.0, 2566.0, 2567.0 
GO:0050681 MF 6.37e-04  6/1139    28/29107 D07 androgen receptor binding                1655.0, 5579.0, 6049.0, 22938.0, 27086.0, 93986.0 
GO:0005245 MF 7.08e-04  7/1139    39/29107 D09 voltage-gated calcium channel activity   776.0, 777.0, 783.0, 4988.0, 27091.0, 55799.0, 59283.0 
GO:0004984 MF 1.71e-07  0/1139   399/29107 D04 olfactory receptor activity               
```
