## Supplementary material for "Transcriptional and genetic sex differences for schizophrenia across the dorsolateral prefrontal cortex, hippocampus, and caudate nucleus": Data S4: GO_analysis_module_violet.txt

```
GO:0006357 BP 2.22e-09  27/131  1598/29107 D10 regulation of transcription by RNA polymerase II 86.0, 988.0, 2908.0, 4286.0, 6671.0, 6938.0, 7738.0, 7745.0, 7770.0, 7771.0, 9439.0, 9440.0, 10780.0, 26974.0, 29117.0, 51274.0, 56242.0, 56987.0, 57677.0, 84622.0, 84775.0, 92285.0, 124961.0, 162963.0, 339327.0, 643836.0, 100289635.0 
GO:0051301 BP 4.43e-06  10/131   350/29107 D02 cell division                            2908.0, 8658.0, 8697.0, 9126.0, 10592.0, 10735.0, 23111.0, 55726.0, 55958.0, 79441.0 
GO:0005654 CC 9.73e-14  51/131  3805/29107 D02 nucleoplasm                              86.0, 988.0, 1027.0, 2072.0, 2908.0, 2969.0, 4077.0, 4286.0, 5111.0, 5511.0, 6502.0, 6671.0, 6938.0, 8315.0, 8493.0, 8658.0, 8697.0, 9126.0, 9321.0, 9439.0, 9440.0, 10592.0, 10735.0, 23112.0, 23283.0, 23379.0, 23429.0, 23528.0, 23678.0, 25879.0, 25926.0, 29117.0, 51008.0, 51111.0, 51274.0, 51340.0, 51667.0, 51704.0, 51808.0, 55031.0, 55037.0, 55167.0, 55726.0, 56254.0, 56987.0, 57599.0, 63920.0, 79441.0, 84622.0, 222236.0, 256435.0 
GO:0005634 CC 3.56e-07  49/131  5386/29107 D05 nucleus                                  86.0, 988.0, 1027.0, 2072.0, 2908.0, 2969.0, 4286.0, 5111.0, 5511.0, 6502.0, 6938.0, 7738.0, 7745.0, 7770.0, 7771.0, 8493.0, 8658.0, 8690.0, 9440.0, 10592.0, 10735.0, 10780.0, 23429.0, 23469.0, 23528.0, 26974.0, 29117.0, 51008.0, 51111.0, 51340.0, 51808.0, 55031.0, 55726.0, 55783.0, 56242.0, 56254.0, 56987.0, 57599.0, 57677.0, 60313.0, 84078.0, 84622.0, 84775.0, 92285.0, 124961.0, 162963.0, 339327.0, 643836.0, 100289635.0 
GO:0005515 MF 2.12e-10  92/131 12418/29107 D02 protein binding                          86.0, 93.0, 760.0, 988.0, 1027.0, 1102.0, 1182.0, 1808.0, 2072.0, 2339.0, 2908.0, 2969.0, 3759.0, 3895.0, 4077.0, 4286.0, 5111.0, 5511.0, 6502.0, 6671.0, 6938.0, 7082.0, 7745.0, 7770.0, 8315.0, 8493.0, 8540.0, 8658.0, 8697.0, 8777.0, 8886.0, 9126.0, 9306.0, 9321.0, 9439.0, 9440.0, 9528.0, 9724.0, 9860.0, 10206.0, 10240.0, 10558.0, 10592.0, 10735.0, 23111.0, 23112.0, 23283.0, 23379.0, 23429.0, 23528.0, 23678.0, 25879.0, 25926.0, 25943.0, 25972.0, 26974.0, 26985.0, 29071.0, 29117.0, 51008.0, 51109.0, 51111.0, 51274.0, 51340.0, 51667.0, 51752.0, 51808.0, 54407.0, 55031.0, 55032.0, 55037.0, 55167.0, 55726.0, 56254.0, 57035.0, 57599.0, 57677.0, 60313.0, 63920.0, 64762.0, 79441.0, 80208.0, 84078.0, 84230.0, 84457.0, 84775.0, 112574.0, 124961.0, 130132.0, 140460.0, 158405.0, 256435.0 
GO:0000978 MF 7.09e-08  21/131  1178/29107 D09 RNA polymerase II cis-regulatory region sequence-specific DNA binding 2908.0, 4286.0, 6671.0, 6938.0, 7738.0, 7745.0, 7770.0, 7771.0, 10780.0, 23528.0, 26974.0, 51274.0, 56242.0, 57677.0, 84622.0, 84775.0, 92285.0, 162963.0, 339327.0, 643836.0, 100289635.0 
GO:0000981 MF 7.48e-07  20/131  1242/29107 D03 DNA-binding transcription factor activity, RNA polymerase II-specific 988.0, 2908.0, 2969.0, 4286.0, 6671.0, 6938.0, 7738.0, 7745.0, 10780.0, 23528.0, 26974.0, 51274.0, 56242.0, 56987.0, 57677.0, 84775.0, 124961.0, 162963.0, 339327.0, 100289635.0 
GO:0046872 MF 1.03e-05  26/131  2297/29107 D04 metal ion binding                        93.0, 6671.0, 7745.0, 7770.0, 7771.0, 8493.0, 10780.0, 23429.0, 23469.0, 23528.0, 26974.0, 51111.0, 51274.0, 51809.0, 55167.0, 56242.0, 56254.0, 57677.0, 84622.0, 84775.0, 92285.0, 124961.0, 162963.0, 339327.0, 643836.0, 100289635.0 
GO:0001228 MF 3.57e-05  10/131   446/29107 D04 DNA-binding transcription activator activity, RNA polymerase II-specific 988.0, 2908.0, 2969.0, 4286.0, 6938.0, 7770.0, 7771.0, 84622.0, 92285.0, 643836.0 
```
