## Supplementary material for "Transcriptional and genetic sex differences for schizophrenia across the dorsolateral prefrontal cortex, hippocampus, and caudate nucleus": Data S4: GO_analysis_module_white.txt

```
GO:0016020 CC 5.61e-10  38/172  2121/29107 D02 membrane                                 481.0, 667.0, 1124.0, 1718.0, 1740.0, 2180.0, 2237.0, 4763.0, 6801.0, 7436.0, 8482.0, 8560.0, 8898.0, 9108.0, 9110.0, 9375.0, 9693.0, 9844.0, 9918.0, 10396.0, 10426.0, 10857.0, 10955.0, 23122.0, 23155.0, 23195.0, 23621.0, 26052.0, 26058.0, 54842.0, 55144.0, 55770.0, 57185.0, 57498.0, 57689.0, 84162.0, 84669.0, 128869.0 
GO:0005794 CC 4.30e-07  21/172   988/29107 D05 Golgi apparatus                          288.0, 333.0, 351.0, 1183.0, 2956.0, 6272.0, 9375.0, 9832.0, 10313.0, 10396.0, 11276.0, 23122.0, 23621.0, 26035.0, 26052.0, 26058.0, 51062.0, 64793.0, 79683.0, 81551.0, 84669.0 
GO:0030425 CC 1.55e-06  13/172   423/29107 D05 dendrite                                 214.0, 288.0, 2186.0, 4763.0, 6272.0, 6801.0, 8633.0, 8898.0, 11141.0, 23095.0, 23621.0, 64084.0, 80262.0 
GO:0005737 CC 1.97e-06  53/172  4724/29107 D02 cytoplasm                                351.0, 667.0, 1718.0, 2186.0, 4660.0, 4763.0, 5981.0, 6695.0, 7846.0, 8476.0, 8499.0, 8522.0, 8898.0, 9108.0, 9110.0, 9354.0, 9467.0, 9472.0, 9675.0, 9693.0, 9788.0, 9829.0, 9844.0, 9891.0, 9918.0, 10020.0, 10150.0, 10277.0, 10314.0, 10382.0, 10426.0, 11123.0, 11141.0, 11276.0, 22891.0, 23122.0, 23353.0, 23387.0, 26052.0, 26289.0, 28986.0, 29105.0, 55144.0, 55269.0, 55323.0, 55696.0, 56977.0, 57520.0, 79817.0, 81551.0, 114907.0, 158471.0, 161725.0 
GO:0043197 CC 4.57e-06   8/172   157/29107 D06 dendritic spine                          351.0, 2893.0, 6801.0, 8499.0, 8898.0, 26052.0, 56899.0, 83992.0 
GO:0030424 CC 2.48e-05  10/172   324/29107 D05 axon                                     214.0, 351.0, 4763.0, 8499.0, 8898.0, 11141.0, 23095.0, 23621.0, 26052.0, 51062.0 
GO:0005829 CC 2.54e-05  54/172  5293/29107 D02 cytosol                                  288.0, 351.0, 667.0, 1124.0, 1718.0, 1740.0, 2037.0, 2342.0, 2956.0, 4552.0, 4660.0, 4763.0, 5910.0, 5923.0, 6272.0, 6801.0, 7109.0, 7846.0, 8027.0, 8476.0, 8499.0, 8672.0, 8805.0, 8898.0, 9061.0, 9108.0, 9110.0, 9693.0, 9829.0, 9844.0, 9859.0, 9918.0, 10020.0, 10250.0, 10382.0, 10426.0, 10625.0, 23093.0, 23122.0, 23136.0, 23195.0, 26058.0, 26249.0, 26289.0, 27324.0, 55770.0, 56899.0, 57498.0, 64793.0, 65264.0, 80254.0, 84669.0, 114907.0, 161725.0 
GO:0043025 CC 5.36e-05  10/172   355/29107 D03 neuronal cell body                       214.0, 2893.0, 5274.0, 6272.0, 6801.0, 8633.0, 9693.0, 10382.0, 10857.0, 23621.0 
GO:0031594 CC 6.03e-05   5/172    70/29107 D04 neuromuscular junction                   288.0, 351.0, 1740.0, 6695.0, 7846.0 
GO:0005789 CC 7.02e-05  17/172   974/29107 D04 endoplasmic reticulum membrane           667.0, 1183.0, 1718.0, 2180.0, 6272.0, 6713.0, 8560.0, 9517.0, 10313.0, 23155.0, 51062.0, 55102.0, 55144.0, 57142.0, 64084.0, 79683.0, 128869.0 
GO:0008021 CC 1.02e-04   6/172   125/29107 D09 synaptic vesicle                         351.0, 1183.0, 8898.0, 23095.0, 23621.0, 83992.0 
GO:0014069 CC 1.20e-04   8/172   248/29107 D04 postsynaptic density                     1740.0, 6695.0, 6801.0, 8898.0, 9829.0, 26052.0, 56899.0, 57142.0 
GO:0098826 CC 3.43e-04   2/172     5/29107 D05 endoplasmic reticulum tubular network membrane 51062.0, 57142.0 
GO:0005515 MF 1.63e-16 127/172 12418/29107 D02 protein binding                          214.0, 288.0, 333.0, 351.0, 481.0, 667.0, 1124.0, 1183.0, 1718.0, 1740.0, 2037.0, 2186.0, 2237.0, 2342.0, 2956.0, 3479.0, 4552.0, 4660.0, 4763.0, 5162.0, 5910.0, 5981.0, 6272.0, 6695.0, 6713.0, 6801.0, 7091.0, 7109.0, 7436.0, 7846.0, 8027.0, 8476.0, 8482.0, 8499.0, 8522.0, 8560.0, 8633.0, 8805.0, 8898.0, 9108.0, 9110.0, 9354.0, 9467.0, 9472.0, 9675.0, 9693.0, 9767.0, 9788.0, 9832.0, 9844.0, 9859.0, 9891.0, 9918.0, 10020.0, 10098.0, 10181.0, 10250.0, 10313.0, 10314.0, 10367.0, 10382.0, 10396.0, 10426.0, 10625.0, 10664.0, 10857.0, 10955.0, 11123.0, 11141.0, 11276.0, 22891.0, 23091.0, 23095.0, 23122.0, 23136.0, 23155.0, 23195.0, 23353.0, 23387.0, 23506.0, 23621.0, 25831.0, 25940.0, 26052.0, 26058.0, 26097.0, 26249.0, 27324.0, 28986.0, 29105.0, 51062.0, 54790.0, 54842.0, 54886.0, 55144.0, 55269.0, 55323.0, 55677.0, 55689.0, 55696.0, 55770.0, 56256.0, 57142.0, 57185.0, 57406.0, 57459.0, 57520.0, 57633.0, 57689.0, 64793.0, 65264.0, 79817.0, 80254.0, 80262.0, 83992.0, 84162.0, 84669.0, 90957.0, 92105.0, 114798.0, 114907.0, 128869.0, 133121.0, 222537.0, 259282.0, 388403.0, 645455.0 
```
