## Supplementary material for "Transcriptional and genetic sex differences for schizophrenia across the dorsolateral prefrontal cortex, hippocampus, and caudate nucleus": Data S4: GO_analysis_module_yellow.txt

```
GO:0006357 BP 4.29e-14  84/625  1598/29107 D10 regulation of transcription by RNA polymerase II 307.0, 466.0, 892.0, 1876.0, 2739.0, 3146.0, 4801.0, 6018.0, 6871.0, 6940.0, 7544.0, 7561.0, 7699.0, 7712.0, 7748.0, 8467.0, 8725.0, 8820.0, 9412.0, 9443.0, 9534.0, 9668.0, 10224.0, 11177.0, 22835.0, 25850.0, 26149.0, 29994.0, 50810.0, 51193.0, 54014.0, 55713.0, 55762.0, 55892.0, 59348.0, 79692.0, 79800.0, 80108.0, 80829.0, 83744.0, 84146.0, 84436.0, 84503.0, 84527.0, 84765.0, 90576.0, 90592.0, 91392.0, 91664.0, 91975.0, 92283.0, 93134.0, 93474.0, 117608.0, 121536.0, 126068.0, 126070.0, 127396.0, 137209.0, 144348.0, 146198.0, 147949.0, 148206.0, 148213.0, 148254.0, 148266.0, 152518.0, 152687.0, 163081.0, 163087.0, 169834.0, 199692.0, 199777.0, 284349.0, 285268.0, 286826.0, 374900.0, 388566.0, 389114.0, 390927.0, 400713.0, 440515.0, 642819.0, 100131827.0 
GO:0051301 BP 8.35e-06  22/625   350/29107 D02 cell division                            983.0, 1021.0, 5500.0, 7813.0, 9735.0, 10274.0, 10388.0, 10393.0, 11064.0, 11104.0, 25936.0, 29899.0, 54801.0, 54908.0, 54962.0, 55142.0, 55320.0, 79003.0, 79023.0, 83852.0, 85444.0, 348235.0 
GO:0060271 BP 1.08e-05  16/625   206/29107 D07 cilium assembly                          585.0, 8555.0, 10464.0, 22832.0, 27031.0, 28981.0, 54806.0, 55582.0, 65250.0, 79659.0, 80173.0, 123811.0, 154865.0, 168448.0, 282809.0, 317662.0 
GO:0006325 BP 1.11e-05  12/625   120/29107 D04 chromatin organization                   3151.0, 5933.0, 9324.0, 10771.0, 11335.0, 55213.0, 79366.0, 80205.0, 80312.0, 81550.0, 84142.0, 121536.0 
GO:0007186 BP 1.41e-05   3/625   880/29107 D05 G protein-coupled receptor signaling pathway 5140.0, 29899.0, 83941.0 
GO:0005634 CC 3.91e-36 249/625  5386/29107 D05 nucleus                                  34.0, 307.0, 466.0, 585.0, 648.0, 892.0, 983.0, 1021.0, 1024.0, 1161.0, 1207.0, 1876.0, 1894.0, 1977.0, 2241.0, 2332.0, 2963.0, 2967.0, 3146.0, 3151.0, 4664.0, 4801.0, 5356.0, 5378.0, 5422.0, 5475.0, 5500.0, 5516.0, 5527.0, 5565.0, 5570.0, 5599.0, 5683.0, 5687.0, 5782.0, 5980.0, 6018.0, 6259.0, 6285.0, 6322.0, 6418.0, 6498.0, 6632.0, 6788.0, 6871.0, 6936.0, 6940.0, 7324.0, 7411.0, 7485.0, 7518.0, 7544.0, 7555.0, 7561.0, 7699.0, 7712.0, 7748.0, 7752.0, 7813.0, 7957.0, 8028.0, 8073.0, 8287.0, 8301.0, 8467.0, 8520.0, 8550.0, 8555.0, 8725.0, 8820.0, 9014.0, 9255.0, 9324.0, 9352.0, 9465.0, 9534.0, 9557.0, 9668.0, 9735.0, 9837.0, 9994.0, 10157.0, 10224.0, 10274.0, 10388.0, 10443.0, 10464.0, 10477.0, 10622.0, 10732.0, 10771.0, 10973.0, 11107.0, 11144.0, 11157.0, 11165.0, 11179.0, 11335.0, 22803.0, 22832.0, 22835.0, 22916.0, 22944.0, 23142.0, 23287.0, 23658.0, 25788.0, 25850.0, 25898.0, 25934.0, 25949.0, 26060.0, 26149.0, 26166.0, 26191.0, 26994.0, 27030.0, 28970.0, 29068.0, 29843.0, 29994.0, 50810.0, 51091.0, 51119.0, 51131.0, 51185.0, 51193.0, 51265.0, 51379.0, 51444.0, 51569.0, 51574.0, 51701.0, 51727.0, 54014.0, 54494.0, 54537.0, 54764.0, 54841.0, 54851.0, 54908.0, 54962.0, 55074.0, 55120.0, 55151.0, 55213.0, 55437.0, 55599.0, 55713.0, 55727.0, 55762.0, 55914.0, 56180.0, 56890.0, 56984.0, 57092.0, 57110.0, 58493.0, 58533.0, 59348.0, 64395.0, 64400.0, 64431.0, 64839.0, 64844.0, 79003.0, 79023.0, 79366.0, 79677.0, 79723.0, 79768.0, 79800.0, 79828.0, 79858.0, 80063.0, 80108.0, 80173.0, 80312.0, 80829.0, 81550.0, 83594.0, 83744.0, 83852.0, 83989.0, 84142.0, 84146.0, 84265.0, 84436.0, 84503.0, 84527.0, 84765.0, 90576.0, 90592.0, 91392.0, 91664.0, 91975.0, 92283.0, 92912.0, 93134.0, 93474.0, 93587.0, 94239.0, 96764.0, 113510.0, 117608.0, 126068.0, 126070.0, 127396.0, 127428.0, 128387.0, 135114.0, 137209.0, 144348.0, 145282.0, 146198.0, 147949.0, 148206.0, 148213.0, 148254.0, 148266.0, 152098.0, 152518.0, 152687.0, 153443.0, 163081.0, 164045.0, 165324.0, 168850.0, 169834.0, 171392.0, 199692.0, 199777.0, 201973.0, 221302.0, 254394.0, 254778.0, 256006.0, 284349.0, 285268.0, 285605.0, 374900.0, 388566.0, 389114.0, 390927.0, 399818.0, 400713.0, 642819.0, 100129583.0, 100131827.0 
GO:0005654 CC 2.43e-15 154/625  3805/29107 D02 nucleoplasm                              466.0, 648.0, 892.0, 983.0, 1021.0, 1024.0, 1147.0, 1161.0, 1207.0, 1787.0, 1876.0, 1894.0, 2332.0, 2739.0, 2963.0, 2967.0, 3146.0, 4664.0, 4801.0, 5356.0, 5422.0, 5500.0, 5527.0, 5558.0, 5565.0, 5599.0, 5683.0, 5687.0, 5711.0, 5782.0, 5868.0, 5933.0, 5980.0, 6285.0, 6418.0, 6498.0, 6632.0, 6744.0, 6873.0, 6936.0, 6940.0, 7324.0, 7518.0, 7544.0, 8028.0, 8467.0, 8520.0, 8550.0, 8555.0, 8725.0, 9014.0, 9324.0, 9443.0, 9557.0, 9668.0, 9837.0, 9994.0, 10054.0, 10274.0, 10393.0, 10477.0, 10622.0, 10771.0, 10973.0, 11107.0, 11157.0, 11201.0, 11335.0, 22803.0, 22916.0, 22944.0, 23160.0, 23658.0, 25898.0, 25949.0, 25994.0, 26009.0, 27030.0, 28970.0, 29080.0, 29843.0, 30836.0, 50810.0, 51119.0, 51131.0, 51193.0, 51397.0, 51542.0, 51574.0, 51575.0, 51616.0, 51701.0, 51727.0, 54014.0, 54494.0, 54556.0, 54764.0, 54875.0, 54962.0, 55012.0, 55120.0, 55149.0, 55197.0, 55274.0, 55320.0, 55599.0, 55892.0, 57092.0, 57097.0, 57563.0, 58493.0, 59348.0, 64318.0, 64839.0, 79023.0, 79366.0, 79677.0, 79692.0, 79723.0, 79731.0, 79768.0, 79858.0, 80067.0, 80205.0, 80306.0, 80829.0, 81550.0, 81608.0, 83852.0, 83940.0, 84142.0, 84191.0, 84240.0, 84265.0, 85437.0, 91687.0, 91975.0, 93587.0, 96764.0, 114799.0, 121536.0, 123811.0, 133383.0, 137209.0, 137492.0, 140609.0, 151194.0, 163087.0, 221711.0, 223082.0, 257218.0, 286826.0, 388566.0, 399818.0 
GO:0005829 CC 3.50e-09 173/625  5293/29107 D02 cytosol                                  585.0, 648.0, 669.0, 830.0, 983.0, 1021.0, 1147.0, 1207.0, 1638.0, 1756.0, 1894.0, 1977.0, 2060.0, 2241.0, 2332.0, 2710.0, 2739.0, 3612.0, 3799.0, 5140.0, 5422.0, 5475.0, 5500.0, 5516.0, 5527.0, 5565.0, 5599.0, 5683.0, 5687.0, 5711.0, 5782.0, 5868.0, 5876.0, 5922.0, 6285.0, 6418.0, 6632.0, 6655.0, 6726.0, 6744.0, 6788.0, 6936.0, 6940.0, 7324.0, 7326.0, 7411.0, 7518.0, 7555.0, 7813.0, 8028.0, 8073.0, 8287.0, 8301.0, 8467.0, 8550.0, 8725.0, 9255.0, 9324.0, 9352.0, 9465.0, 9474.0, 9557.0, 9650.0, 9662.0, 9735.0, 9821.0, 9946.0, 10157.0, 10196.0, 10207.0, 10274.0, 10393.0, 10477.0, 10588.0, 10622.0, 10671.0, 10973.0, 11064.0, 11157.0, 11165.0, 11234.0, 11235.0, 22796.0, 22832.0, 22916.0, 23287.0, 23637.0, 23658.0, 25898.0, 25934.0, 25936.0, 26060.0, 26166.0, 26191.0, 26235.0, 26263.0, 27031.0, 27068.0, 27252.0, 29899.0, 50810.0, 51074.0, 51088.0, 51091.0, 51119.0, 51185.0, 51251.0, 51379.0, 51542.0, 51574.0, 51701.0, 51727.0, 54014.0, 54469.0, 54764.0, 54801.0, 54806.0, 54851.0, 54875.0, 54908.0, 55012.0, 55142.0, 55437.0, 55614.0, 55728.0, 55825.0, 56890.0, 56984.0, 57097.0, 57110.0, 57534.0, 57826.0, 58533.0, 64400.0, 64839.0, 64844.0, 79003.0, 79023.0, 79692.0, 79731.0, 80014.0, 80067.0, 80205.0, 81550.0, 81608.0, 83734.0, 83852.0, 83930.0, 84191.0, 84265.0, 84376.0, 84668.0, 85437.0, 91687.0, 92912.0, 93587.0, 96764.0, 114625.0, 115548.0, 121952.0, 122773.0, 127018.0, 134147.0, 137492.0, 151194.0, 151393.0, 161823.0, 165324.0, 221078.0, 223082.0, 340351.0, 348235.0, 399818.0 
GO:0005813 CC 1.62e-08  34/625   527/29107 D03 centrosome                               585.0, 983.0, 1021.0, 8555.0, 9662.0, 10464.0, 10671.0, 11064.0, 11104.0, 22832.0, 22852.0, 23637.0, 28981.0, 29899.0, 54801.0, 54806.0, 54875.0, 54902.0, 55012.0, 55142.0, 56890.0, 57534.0, 79692.0, 79858.0, 80071.0, 80173.0, 84056.0, 84376.0, 85444.0, 90799.0, 123811.0, 137492.0, 168448.0, 282809.0 
GO:0005737 CC 8.74e-08 153/625  4724/29107 D02 cytoplasm                                204.0, 307.0, 983.0, 1021.0, 1147.0, 1787.0, 1894.0, 1977.0, 2060.0, 2241.0, 2332.0, 2653.0, 2660.0, 2739.0, 3151.0, 3612.0, 3652.0, 5311.0, 5500.0, 5565.0, 5570.0, 5599.0, 5636.0, 5782.0, 5868.0, 6259.0, 6285.0, 6418.0, 6788.0, 7411.0, 7555.0, 8073.0, 8287.0, 8550.0, 8555.0, 8725.0, 9086.0, 9352.0, 9474.0, 9689.0, 9735.0, 9837.0, 9994.0, 10054.0, 10157.0, 10196.0, 10207.0, 10464.0, 10588.0, 11104.0, 11157.0, 11165.0, 11235.0, 11238.0, 22916.0, 22944.0, 23287.0, 23658.0, 25898.0, 26060.0, 26166.0, 26191.0, 26225.0, 27252.0, 29063.0, 29843.0, 29899.0, 51074.0, 51088.0, 51091.0, 51115.0, 51119.0, 51122.0, 51185.0, 51251.0, 51265.0, 51379.0, 51397.0, 51454.0, 51569.0, 51701.0, 51727.0, 54467.0, 54764.0, 54800.0, 54841.0, 54843.0, 54875.0, 54962.0, 55120.0, 55179.0, 55213.0, 55345.0, 55364.0, 55437.0, 55582.0, 55614.0, 55914.0, 56180.0, 57110.0, 57534.0, 57826.0, 58533.0, 60682.0, 64431.0, 64839.0, 64901.0, 79663.0, 79768.0, 79807.0, 79828.0, 79858.0, 80014.0, 80127.0, 83473.0, 83544.0, 83594.0, 84056.0, 84376.0, 85444.0, 89970.0, 90799.0, 90806.0, 96764.0, 112487.0, 115111.0, 115548.0, 120526.0, 121952.0, 122773.0, 123811.0, 127018.0, 129450.0, 135114.0, 140609.0, 148867.0, 151194.0, 151393.0, 163087.0, 166378.0, 168448.0, 202243.0, 219899.0, 221078.0, 221302.0, 222166.0, 223082.0, 282809.0, 285605.0, 399818.0, 400961.0, 445571.0, 100129583.0 
GO:0097431 CC 7.69e-07   8/625    36/29107 D03 mitotic spindle pole                     10274.0, 11064.0, 11104.0, 29899.0, 51115.0, 79677.0, 79768.0, 151393.0 
GO:0000775 CC 3.82e-06   9/625    58/29107 D03 chromosome, centromeric region           2332.0, 5516.0, 5527.0, 10274.0, 11335.0, 55320.0, 79677.0, 79723.0, 91687.0 
GO:0005739 CC 5.17e-06  54/625  1307/29107 D05 mitochondrion                            34.0, 204.0, 594.0, 983.0, 2653.0, 2710.0, 5599.0, 8034.0, 8520.0, 8546.0, 8725.0, 9617.0, 9650.0, 9994.0, 10157.0, 10588.0, 11238.0, 23287.0, 23456.0, 25934.0, 25994.0, 27068.0, 28957.0, 51250.0, 51263.0, 51660.0, 54902.0, 55074.0, 55149.0, 55333.0, 55825.0, 57038.0, 57110.0, 57380.0, 63899.0, 63931.0, 64318.0, 79366.0, 79675.0, 79731.0, 93587.0, 116228.0, 131076.0, 144363.0, 151393.0, 152100.0, 154791.0, 166378.0, 221154.0, 256643.0, 285343.0, 441024.0, 493753.0, 100996939.0 
GO:0000922 CC 1.31e-05  12/625   122/29107 D02 spindle pole                             5516.0, 8555.0, 9735.0, 11104.0, 51119.0, 54908.0, 83473.0, 84056.0, 90799.0, 140609.0, 168448.0, 282809.0 
GO:0016592 CC 2.05e-05   7/625    40/29107 D03 mediator complex                         892.0, 1021.0, 1024.0, 9412.0, 9443.0, 80306.0, 256643.0 
GO:0030532 CC 2.38e-04   4/625    15/29107 D03 small nuclear ribonucleoprotein complex  6632.0, 11157.0, 51574.0, 96764.0 
GO:0005886 CC 4.22e-07  54/625  4502/29107 D03 plasma membrane                          307.0, 965.0, 1207.0, 1638.0, 1756.0, 2060.0, 2739.0, 4126.0, 5311.0, 5500.0, 5868.0, 5876.0, 6259.0, 6744.0, 8073.0, 8301.0, 8674.0, 9499.0, 9557.0, 9650.0, 9735.0, 9873.0, 10207.0, 10686.0, 11235.0, 23433.0, 26060.0, 29121.0, 50856.0, 51379.0, 54843.0, 55914.0, 57534.0, 57628.0, 57826.0, 58515.0, 60682.0, 64400.0, 64844.0, 79659.0, 84216.0, 84668.0, 114625.0, 115111.0, 115548.0, 117247.0, 133418.0, 145389.0, 150159.0, 151195.0, 203859.0, 223082.0, 254778.0, 284525.0 
GO:0005615 CC 6.73e-07  11/625  1708/29107 D02 extracellular space                      2660.0, 3146.0, 3151.0, 6285.0, 9255.0, 10464.0, 10491.0, 51575.0, 54841.0, 96764.0, 167555.0 
GO:0005576 CC 1.89e-06  14/625  1854/29107 D02 extracellular region                     830.0, 3146.0, 5683.0, 6285.0, 11174.0, 27031.0, 50810.0, 50939.0, 54558.0, 55582.0, 80167.0, 89970.0, 90693.0, 492311.0 
GO:0005887 CC 1.54e-04  12/625  1413/29107 D04 integral component of plasma membrane    965.0, 5311.0, 6259.0, 29121.0, 50856.0, 55848.0, 83941.0, 115111.0, 117247.0, 133418.0, 144448.0, 145389.0 
GO:0005515 MF 1.85e-21 384/625 12418/29107 D02 protein binding                          204.0, 307.0, 466.0, 585.0, 594.0, 648.0, 669.0, 830.0, 892.0, 965.0, 983.0, 1021.0, 1024.0, 1147.0, 1161.0, 1207.0, 1638.0, 1756.0, 1876.0, 1894.0, 1977.0, 2060.0, 2241.0, 2332.0, 2530.0, 2653.0, 2660.0, 2710.0, 2739.0, 2963.0, 2967.0, 3146.0, 3151.0, 3612.0, 3799.0, 4801.0, 5140.0, 5281.0, 5311.0, 5356.0, 5378.0, 5422.0, 5475.0, 5500.0, 5516.0, 5527.0, 5558.0, 5565.0, 5599.0, 5636.0, 5683.0, 5687.0, 5711.0, 5782.0, 5868.0, 5876.0, 5933.0, 5980.0, 6018.0, 6259.0, 6285.0, 6418.0, 6498.0, 6632.0, 6655.0, 6726.0, 6788.0, 6871.0, 6873.0, 6936.0, 7324.0, 7326.0, 7411.0, 7485.0, 7518.0, 7544.0, 7555.0, 7699.0, 7752.0, 7813.0, 7957.0, 8028.0, 8073.0, 8301.0, 8467.0, 8520.0, 8546.0, 8550.0, 8555.0, 8674.0, 8725.0, 8820.0, 9014.0, 9086.0, 9135.0, 9255.0, 9324.0, 9403.0, 9412.0, 9443.0, 9465.0, 9474.0, 9499.0, 9557.0, 9650.0, 9662.0, 9668.0, 9735.0, 9821.0, 9873.0, 9994.0, 10054.0, 10196.0, 10207.0, 10274.0, 10330.0, 10443.0, 10464.0, 10477.0, 10491.0, 10622.0, 10686.0, 10771.0, 10973.0, 11064.0, 11104.0, 11107.0, 11144.0, 11157.0, 11165.0, 11177.0, 11201.0, 11234.0, 11235.0, 11311.0, 11335.0, 22796.0, 22803.0, 22832.0, 22852.0, 22916.0, 22944.0, 23142.0, 23160.0, 23431.0, 23433.0, 23456.0, 23637.0, 23658.0, 25788.0, 25850.0, 25898.0, 25934.0, 25936.0, 25949.0, 26009.0, 26060.0, 26191.0, 26235.0, 26263.0, 26515.0, 26984.0, 26994.0, 27030.0, 27031.0, 27252.0, 27291.0, 28966.0, 28970.0, 28981.0, 29068.0, 29080.0, 29103.0, 29843.0, 29899.0, 29994.0, 30836.0, 51074.0, 51088.0, 51091.0, 51110.0, 51119.0, 51122.0, 51124.0, 51131.0, 51185.0, 51193.0, 51241.0, 51250.0, 51251.0, 51265.0, 51379.0, 51389.0, 51397.0, 51444.0, 51542.0, 51569.0, 51574.0, 51616.0, 51643.0, 51660.0, 51701.0, 53371.0, 53938.0, 54103.0, 54467.0, 54469.0, 54537.0, 54764.0, 54793.0, 54800.0, 54801.0, 54806.0, 54834.0, 54841.0, 54843.0, 54851.0, 54901.0, 54902.0, 54908.0, 54962.0, 55012.0, 55120.0, 55142.0, 55149.0, 55151.0, 55179.0, 55197.0, 55216.0, 55320.0, 55333.0, 55364.0, 55437.0, 55582.0, 55713.0, 55728.0, 55848.0, 55892.0, 55914.0, 56180.0, 56890.0, 56952.0, 56984.0, 57038.0, 57092.0, 57110.0, 57534.0, 57826.0, 58493.0, 58515.0, 58533.0, 59348.0, 63877.0, 63931.0, 64395.0, 64400.0, 64431.0, 64839.0, 64844.0, 79003.0, 79023.0, 79568.0, 79659.0, 79663.0, 79665.0, 79675.0, 79677.0, 79723.0, 79768.0, 79800.0, 79807.0, 79858.0, 80067.0, 80108.0, 80173.0, 80306.0, 80318.0, 81550.0, 81608.0, 83473.0, 83544.0, 83594.0, 83734.0, 83852.0, 83930.0, 83940.0, 83941.0, 83989.0, 84056.0, 84142.0, 84191.0, 84265.0, 84376.0, 84527.0, 84668.0, 85437.0, 90624.0, 90799.0, 91392.0, 91612.0, 91687.0, 91975.0, 92106.0, 92283.0, 92912.0, 93474.0, 93587.0, 96764.0, 112487.0, 113510.0, 114625.0, 115548.0, 116228.0, 116254.0, 117247.0, 119032.0, 123811.0, 124411.0, 126068.0, 126070.0, 127018.0, 127428.0, 129531.0, 130026.0, 130162.0, 130355.0, 132321.0, 137209.0, 137492.0, 140609.0, 144348.0, 144363.0, 145282.0, 145389.0, 145773.0, 146198.0, 148254.0, 148266.0, 148789.0, 151194.0, 151195.0, 151254.0, 151393.0, 152098.0, 152687.0, 152815.0, 154791.0, 154865.0, 163081.0, 163087.0, 165324.0, 167555.0, 169834.0, 171392.0, 199692.0, 200916.0, 201965.0, 201973.0, 202243.0, 219899.0, 221154.0, 221302.0, 222166.0, 222234.0, 254394.0, 254778.0, 257218.0, 282809.0, 283847.0, 285600.0, 286826.0, 317662.0, 339175.0, 348235.0, 374618.0, 400961.0, 445571.0, 493753.0, 619208.0, 729852.0, 100048912.0, 100129583.0, 100996939.0, 112441434.0 
GO:0046872 MF 1.72e-16 112/625  2297/29107 D04 metal ion binding                        2967.0, 4124.0, 5140.0, 5500.0, 5516.0, 5558.0, 5922.0, 5980.0, 6018.0, 6940.0, 7544.0, 7561.0, 7699.0, 7712.0, 7752.0, 8028.0, 9014.0, 9534.0, 9668.0, 10196.0, 10224.0, 10588.0, 11107.0, 11174.0, 11177.0, 11179.0, 11201.0, 22803.0, 22835.0, 22944.0, 25850.0, 26149.0, 26515.0, 29068.0, 29994.0, 51131.0, 51185.0, 51193.0, 51444.0, 54467.0, 54556.0, 54764.0, 54901.0, 55012.0, 55120.0, 55274.0, 55713.0, 55762.0, 55892.0, 59348.0, 60682.0, 79692.0, 79858.0, 80108.0, 80829.0, 83744.0, 83940.0, 84146.0, 84191.0, 84436.0, 84503.0, 84527.0, 84765.0, 89970.0, 90576.0, 90592.0, 91392.0, 91664.0, 91975.0, 92283.0, 93134.0, 93474.0, 115209.0, 117608.0, 121536.0, 126068.0, 126070.0, 127396.0, 128387.0, 137209.0, 140609.0, 144348.0, 146198.0, 147949.0, 148206.0, 148213.0, 148254.0, 148266.0, 152100.0, 152687.0, 152815.0, 161823.0, 163081.0, 163087.0, 168850.0, 169834.0, 199692.0, 199777.0, 221302.0, 223082.0, 257218.0, 284349.0, 285268.0, 285671.0, 374900.0, 388566.0, 389114.0, 390927.0, 400713.0, 440515.0, 642819.0, 100131827.0 
GO:0000978 MF 1.90e-09  59/625  1178/29107 D09 RNA polymerase II cis-regulatory region sequence-specific DNA binding 466.0, 648.0, 1876.0, 4801.0, 6498.0, 6940.0, 7699.0, 7712.0, 7748.0, 8820.0, 9534.0, 9668.0, 10732.0, 11107.0, 11179.0, 22835.0, 25850.0, 26149.0, 51193.0, 55713.0, 55762.0, 55892.0, 59348.0, 79692.0, 79800.0, 80108.0, 83744.0, 84146.0, 84436.0, 84503.0, 84765.0, 91392.0, 91664.0, 91975.0, 92283.0, 93134.0, 93474.0, 117608.0, 137209.0, 144348.0, 147949.0, 148206.0, 148213.0, 148266.0, 152687.0, 163081.0, 163087.0, 169834.0, 171392.0, 199777.0, 284349.0, 285268.0, 374900.0, 388566.0, 389114.0, 390927.0, 400713.0, 440515.0, 100131827.0 
GO:0000981 MF 5.36e-09  60/625  1242/29107 D03 DNA-binding transcription factor activity, RNA polymerase II-specific 466.0, 1876.0, 4801.0, 6018.0, 6498.0, 6940.0, 7544.0, 7561.0, 7699.0, 7712.0, 7748.0, 8820.0, 9534.0, 9668.0, 10224.0, 10732.0, 22835.0, 55713.0, 55762.0, 55892.0, 79692.0, 79800.0, 80108.0, 84146.0, 84436.0, 84503.0, 84527.0, 84765.0, 90576.0, 90592.0, 91392.0, 91975.0, 92283.0, 93134.0, 93474.0, 117608.0, 126068.0, 126070.0, 127396.0, 144348.0, 146198.0, 147949.0, 148206.0, 148213.0, 148254.0, 148266.0, 152518.0, 152687.0, 169834.0, 171392.0, 199692.0, 199777.0, 284349.0, 285268.0, 374900.0, 388566.0, 390927.0, 400713.0, 440515.0, 642819.0 
GO:0008270 MF 1.03e-05  38/625   810/29107 D06 zinc ion binding                         648.0, 1756.0, 2739.0, 5422.0, 5876.0, 6285.0, 7555.0, 7748.0, 10771.0, 11238.0, 23287.0, 25898.0, 26009.0, 26994.0, 28970.0, 29063.0, 51074.0, 51110.0, 54469.0, 55345.0, 57534.0, 64844.0, 79723.0, 80312.0, 83594.0, 83852.0, 84240.0, 85437.0, 91612.0, 93550.0, 112479.0, 114799.0, 120526.0, 152098.0, 152518.0, 171392.0, 201973.0, 340351.0 
GO:0003677 MF 1.32e-05  41/625   921/29107 D04 DNA binding                              2963.0, 4801.0, 5378.0, 5422.0, 5558.0, 5980.0, 6018.0, 6418.0, 6655.0, 6871.0, 6936.0, 8028.0, 8467.0, 8820.0, 10388.0, 10732.0, 11144.0, 22944.0, 25788.0, 26009.0, 26994.0, 29068.0, 29994.0, 51379.0, 54469.0, 54962.0, 55320.0, 59348.0, 79800.0, 80205.0, 80312.0, 83852.0, 94239.0, 113510.0, 121536.0, 152815.0, 168850.0, 171392.0, 256643.0, 257218.0, 286826.0 
GO:0016428 MF 3.88e-05   3/625     4/29107 D08 tRNA (cytosine-5-)-methyltransferase activity 1787.0, 63899.0, 221078.0 
GO:0008017 MF 4.18e-05  17/625   255/29107 D05 microtubule binding                      2332.0, 3799.0, 11104.0, 50810.0, 51115.0, 51119.0, 54801.0, 55582.0, 55614.0, 56890.0, 79768.0, 83473.0, 84056.0, 84142.0, 84376.0, 151393.0, 348235.0 
GO:0003682 MF 4.33e-05  23/625   418/29107 D02 chromatin binding                        2332.0, 3151.0, 5422.0, 6322.0, 6418.0, 6498.0, 6871.0, 6873.0, 8028.0, 8725.0, 8820.0, 9324.0, 10274.0, 10622.0, 11335.0, 27030.0, 64318.0, 79366.0, 80173.0, 81550.0, 117608.0, 201973.0, 254394.0 
GO:0000166 MF 4.67e-05   8/625    61/29107 D04 nucleotide binding                       5422.0, 5980.0, 9465.0, 9557.0, 29899.0, 51251.0, 56952.0, 135114.0 
GO:0004930 MF 1.12e-05   1/625   684/29107 D04 G protein-coupled receptor activity      83941.0 
```
