## Supplementary material for "Transcriptional and genetic sex differences for schizophrenia across the dorsolateral prefrontal cortex, hippocampus, and caudate nucleus": Data S4: GO_analysis_module_black.txt

```
GO:0000398 BP 5.21e-21  35/740   180/29107 D11 mRNA splicing, via spliceosome           1655.0, 3181.0, 3192.0, 4670.0, 5356.0, 6426.0, 6428.0, 6430.0, 6434.0, 6637.0, 6936.0, 8899.0, 9879.0, 9939.0, 10236.0, 10283.0, 10492.0, 10772.0, 22938.0, 23398.0, 23451.0, 25949.0, 51163.0, 51340.0, 51639.0, 51691.0, 55110.0, 55234.0, 55285.0, 55660.0, 57721.0, 84991.0, 85437.0, 91746.0, 143884.0 
GO:0008380 BP 4.07e-17  30/740   168/29107 D08 RNA splicing                             1665.0, 5511.0, 6421.0, 6637.0, 8899.0, 9295.0, 9541.0, 9584.0, 9589.0, 9939.0, 9984.0, 10150.0, 10199.0, 10284.0, 10492.0, 23451.0, 25962.0, 27332.0, 51574.0, 51747.0, 55110.0, 55234.0, 57187.0, 58155.0, 64121.0, 85437.0, 140890.0, 151987.0, 284695.0, 285672.0 
GO:0006397 BP 4.15e-14  27/740   172/29107 D08 mRNA processing                          1665.0, 3181.0, 5511.0, 6421.0, 6426.0, 6430.0, 9295.0, 9541.0, 9584.0, 9589.0, 9984.0, 10150.0, 10236.0, 10284.0, 10285.0, 10657.0, 22803.0, 22944.0, 25962.0, 51574.0, 57187.0, 58155.0, 116461.0, 140890.0, 151987.0, 284695.0, 285672.0 
GO:0006357 BP 1.34e-10  85/740  1598/29107 D10 regulation of transcription by RNA polymerase II 196.0, 571.0, 902.0, 1385.0, 1398.0, 1655.0, 1876.0, 3146.0, 4087.0, 4848.0, 5885.0, 5994.0, 6605.0, 6670.0, 6671.0, 7073.0, 7181.0, 7541.0, 7569.0, 7581.0, 7584.0, 7594.0, 7597.0, 7675.0, 7699.0, 7743.0, 7748.0, 7767.0, 7768.0, 7770.0, 7913.0, 8467.0, 8725.0, 8804.0, 9440.0, 9534.0, 9668.0, 9988.0, 10168.0, 10284.0, 10600.0, 10773.0, 10795.0, 22926.0, 22938.0, 23036.0, 51742.0, 54811.0, 54816.0, 55758.0, 55900.0, 57547.0, 57677.0, 57711.0, 57786.0, 58486.0, 58487.0, 64710.0, 79088.0, 79692.0, 79800.0, 79811.0, 80110.0, 80829.0, 84146.0, 84295.0, 84333.0, 84458.0, 84503.0, 84775.0, 84924.0, 91120.0, 91664.0, 92140.0, 146198.0, 152687.0, 163087.0, 168374.0, 195828.0, 199692.0, 221037.0, 254251.0, 284349.0, 374879.0, 110354863.0 
GO:0051301 BP 8.36e-09  30/740   350/29107 D02 cell division                            1062.0, 1452.0, 2770.0, 3192.0, 3796.0, 4750.0, 5885.0, 5898.0, 7013.0, 7175.0, 7756.0, 7813.0, 8697.0, 8881.0, 9126.0, 9183.0, 9184.0, 9585.0, 10274.0, 10600.0, 23063.0, 25936.0, 54801.0, 54892.0, 55142.0, 55660.0, 79441.0, 151246.0, 286053.0, 348235.0 
GO:0048024 BP 2.58e-07   7/740    19/29107 D09 regulation of mRNA splicing, via spliceosome 6428.0, 7072.0, 9584.0, 10657.0, 10772.0, 51574.0, 91746.0 
GO:0006376 BP 3.88e-07   7/740    20/29107 D08 mRNA splice site selection               6426.0, 6430.0, 10772.0, 23064.0, 51631.0, 51747.0, 91746.0 
GO:0016567 BP 2.41e-06  31/740   479/29107 D09 protein ubiquitination                   6400.0, 6477.0, 7324.0, 7844.0, 8451.0, 8697.0, 8881.0, 9306.0, 10206.0, 10513.0, 11236.0, 23304.0, 25879.0, 26224.0, 26234.0, 26272.0, 27252.0, 51130.0, 51444.0, 51667.0, 55167.0, 55236.0, 64422.0, 80067.0, 81790.0, 83737.0, 89970.0, 115426.0, 122773.0, 284996.0, 339745.0 
GO:0000381 BP 2.54e-06  10/740    60/29107 D10 regulation of alternative mRNA splicing, via spliceosome 1655.0, 3192.0, 6434.0, 9589.0, 9939.0, 10150.0, 10284.0, 10657.0, 55234.0, 91746.0 
GO:0006281 BP 2.81e-06  20/740   235/29107 D07 DNA repair                               571.0, 2967.0, 4361.0, 5965.0, 7319.0, 7398.0, 7507.0, 8451.0, 8930.0, 9126.0, 10269.0, 11201.0, 22944.0, 51111.0, 54465.0, 54537.0, 55183.0, 57551.0, 58493.0, 84268.0 
GO:0006888 BP 5.62e-06  13/740   112/29107 D06 endoplasmic reticulum to Golgi vesicle-mediated transport 1315.0, 6683.0, 9117.0, 9183.0, 9321.0, 10282.0, 10342.0, 11196.0, 51128.0, 51290.0, 55014.0, 83548.0, 84272.0 
GO:0007049 BP 8.27e-06  22/740   296/29107 D02 cell cycle                               196.0, 902.0, 1452.0, 2770.0, 3192.0, 4750.0, 5898.0, 6477.0, 7813.0, 9585.0, 9589.0, 9988.0, 9994.0, 10771.0, 11011.0, 55183.0, 55660.0, 55787.0, 115426.0, 132660.0, 168451.0, 286053.0 
GO:0006406 BP 1.58e-05   8/740    45/29107 D09 mRNA export from nucleus                 3181.0, 6428.0, 7175.0, 9984.0, 55746.0, 57122.0, 57187.0, 91746.0 
GO:0060271 BP 2.30e-05  17/740   206/29107 D07 cilium assembly                          989.0, 4750.0, 5108.0, 9786.0, 10464.0, 51057.0, 51098.0, 55582.0, 57539.0, 57560.0, 79582.0, 80173.0, 80184.0, 80321.0, 117177.0, 132320.0, 285331.0 
GO:0000375 BP 3.10e-05   6/740    25/29107 D09 RNA splicing, via transesterification reactions 6434.0, 10199.0, 10285.0, 10772.0, 23451.0, 51163.0 
GO:0001732 BP 3.63e-05   5/740    16/29107 D08 formation of cytoplasmic translation initiation complex 3646.0, 8661.0, 8665.0, 8669.0, 8894.0 
GO:2000001 BP 4.72e-05   4/740     9/29107 D08 regulation of DNA damage checkpoint      8451.0, 26272.0, 54465.0, 79621.0 
GO:1990314 BP 4.72e-05   4/740     9/29107 D08 cellular response to insulin-like growth factor stimulus 1385.0, 1398.0, 5781.0, 94056.0 
GO:0032508 BP 4.84e-05   9/740    67/29107 D08 DNA duplex unwinding                     1654.0, 2963.0, 4361.0, 5965.0, 10973.0, 23064.0, 25913.0, 56916.0, 80205.0 
GO:1901673 BP 6.82e-05   5/740    18/29107 D10 regulation of mitotic spindle assembly   3192.0, 7175.0, 9525.0, 25978.0, 79598.0 
GO:0007098 BP 7.07e-05   7/740    41/29107 D05 centrosome cycle                         5108.0, 51175.0, 54801.0, 55142.0, 79441.0, 80817.0, 153241.0 
GO:0006366 BP 8.91e-05  13/740   145/29107 D10 transcription by RNA polymerase II       689.0, 902.0, 1385.0, 2958.0, 2963.0, 2967.0, 6882.0, 7913.0, 9015.0, 9188.0, 9321.0, 51616.0, 54892.0 
GO:0045892 BP 9.24e-05  30/740   548/29107 D10 negative regulation of transcription, DNA-templated 196.0, 4087.0, 4664.0, 4863.0, 6418.0, 6421.0, 6605.0, 6670.0, 6936.0, 7541.0, 7767.0, 8804.0, 9039.0, 9044.0, 9541.0, 9994.0, 10284.0, 10657.0, 10771.0, 10971.0, 22938.0, 27250.0, 55031.0, 55758.0, 57786.0, 58487.0, 64412.0, 79576.0, 148418.0, 376940.0 
GO:0043161 BP 9.38e-05  14/740   166/29107 D09 proteasome-mediated ubiquitin-dependent protein catabolic process 329.0, 5516.0, 5683.0, 6477.0, 7319.0, 7326.0, 8451.0, 10206.0, 10210.0, 10513.0, 27252.0, 83737.0, 339745.0, 387921.0 
GO:0007186 BP 3.26e-06   4/740   880/29107 D05 G protein-coupled receptor signaling pathway 2770.0, 59345.0, 83941.0, 202018.0 
GO:0050911 BP 7.18e-05   0/740   401/29107 D05 detection of chemical stimulus involved in sensory perception of smell  
GO:0005654 CC 7.30e-57 264/740  3805/29107 D02 nucleoplasm                              196.0, 571.0, 648.0, 836.0, 902.0, 1062.0, 1147.0, 1207.0, 1355.0, 1385.0, 1525.0, 1654.0, 1655.0, 1665.0, 1876.0, 2803.0, 2958.0, 2963.0, 2967.0, 3146.0, 3176.0, 3181.0, 3192.0, 3646.0, 3796.0, 4087.0, 4361.0, 4664.0, 4670.0, 4691.0, 4750.0, 4848.0, 4863.0, 4999.0, 5111.0, 5324.0, 5356.0, 5511.0, 5520.0, 5557.0, 5562.0, 5565.0, 5683.0, 5781.0, 5885.0, 5965.0, 5980.0, 6154.0, 6206.0, 6218.0, 6229.0, 6230.0, 6235.0, 6342.0, 6418.0, 6421.0, 6426.0, 6428.0, 6430.0, 6434.0, 6605.0, 6637.0, 6670.0, 6671.0, 6683.0, 6873.0, 6882.0, 6936.0, 7013.0, 7072.0, 7073.0, 7174.0, 7175.0, 7181.0, 7319.0, 7324.0, 7398.0, 7507.0, 7518.0, 7541.0, 7597.0, 7756.0, 7767.0, 7913.0, 7993.0, 8125.0, 8451.0, 8467.0, 8661.0, 8697.0, 8725.0, 8880.0, 8881.0, 8930.0, 9015.0, 9044.0, 9126.0, 9184.0, 9188.0, 9295.0, 9321.0, 9330.0, 9440.0, 9584.0, 9585.0, 9589.0, 9668.0, 9879.0, 9939.0, 9984.0, 9988.0, 9994.0, 10150.0, 10199.0, 10210.0, 10236.0, 10254.0, 10274.0, 10283.0, 10284.0, 10285.0, 10329.0, 10492.0, 10513.0, 10600.0, 10622.0, 10657.0, 10728.0, 10746.0, 10771.0, 10772.0, 10773.0, 10845.0, 10973.0, 11201.0, 11260.0, 22803.0, 22926.0, 22936.0, 22938.0, 22944.0, 23063.0, 23064.0, 23160.0, 23243.0, 23253.0, 23283.0, 23350.0, 23398.0, 23451.0, 23512.0, 23515.0, 25879.0, 25913.0, 25926.0, 25949.0, 25962.0, 25983.0, 25998.0, 26009.0, 26043.0, 26054.0, 27292.0, 27332.0, 27347.0, 29080.0, 29127.0, 49855.0, 51068.0, 51076.0, 51111.0, 51119.0, 51163.0, 51340.0, 51455.0, 51496.0, 51542.0, 51562.0, 51574.0, 51575.0, 51616.0, 51639.0, 51667.0, 51691.0, 51742.0, 51747.0, 51762.0, 54165.0, 54465.0, 54892.0, 55012.0, 55013.0, 55031.0, 55037.0, 55082.0, 55110.0, 55127.0, 55167.0, 55183.0, 55193.0, 55660.0, 55671.0, 55758.0, 56254.0, 56916.0, 57187.0, 57223.0, 57508.0, 57708.0, 57721.0, 57786.0, 58487.0, 58493.0, 64121.0, 64318.0, 64328.0, 64412.0, 64710.0, 65109.0, 79366.0, 79441.0, 79576.0, 79621.0, 79647.0, 79677.0, 79692.0, 79768.0, 79811.0, 80010.0, 80067.0, 80205.0, 80829.0, 81550.0, 83737.0, 83940.0, 84193.0, 84196.0, 84265.0, 84268.0, 84295.0, 84333.0, 84365.0, 84458.0, 84991.0, 85437.0, 91746.0, 94056.0, 114799.0, 115426.0, 116461.0, 132660.0, 140890.0, 151246.0, 151987.0, 163087.0, 166968.0, 168451.0, 195828.0, 199870.0, 201931.0, 221037.0, 221443.0, 284695.0, 286053.0 
GO:0005634 CC 7.57e-46 301/740  5386/29107 D05 nucleus                                  102.0, 178.0, 196.0, 329.0, 427.0, 571.0, 648.0, 689.0, 836.0, 902.0, 989.0, 1062.0, 1207.0, 1385.0, 1398.0, 1452.0, 1654.0, 1655.0, 1665.0, 1827.0, 1876.0, 2218.0, 2241.0, 2770.0, 2923.0, 2963.0, 2967.0, 3146.0, 3181.0, 3192.0, 3416.0, 3646.0, 3842.0, 3858.0, 4087.0, 4361.0, 4664.0, 4670.0, 4691.0, 4750.0, 4848.0, 4863.0, 4999.0, 5111.0, 5128.0, 5356.0, 5495.0, 5511.0, 5516.0, 5562.0, 5565.0, 5683.0, 5781.0, 5965.0, 5980.0, 5994.0, 6229.0, 6230.0, 6259.0, 6418.0, 6421.0, 6426.0, 6434.0, 6477.0, 6605.0, 6637.0, 6670.0, 6683.0, 6729.0, 6885.0, 6936.0, 7013.0, 7072.0, 7073.0, 7110.0, 7175.0, 7324.0, 7398.0, 7507.0, 7518.0, 7541.0, 7569.0, 7581.0, 7584.0, 7594.0, 7675.0, 7699.0, 7743.0, 7748.0, 7756.0, 7767.0, 7768.0, 7770.0, 7813.0, 7913.0, 8031.0, 8125.0, 8467.0, 8725.0, 8880.0, 8898.0, 8899.0, 8930.0, 9039.0, 9101.0, 9147.0, 9183.0, 9204.0, 9255.0, 9295.0, 9337.0, 9440.0, 9465.0, 9525.0, 9534.0, 9541.0, 9585.0, 9589.0, 9668.0, 9801.0, 9879.0, 9939.0, 9984.0, 9988.0, 9994.0, 10092.0, 10114.0, 10153.0, 10168.0, 10210.0, 10236.0, 10274.0, 10284.0, 10285.0, 10443.0, 10464.0, 10492.0, 10513.0, 10549.0, 10600.0, 10622.0, 10657.0, 10728.0, 10771.0, 10772.0, 10773.0, 10795.0, 10910.0, 10973.0, 11011.0, 11179.0, 22803.0, 22926.0, 22938.0, 22944.0, 23036.0, 23063.0, 23064.0, 23287.0, 23304.0, 23350.0, 23412.0, 23451.0, 23512.0, 25904.0, 25949.0, 26036.0, 26054.0, 26135.0, 26224.0, 27250.0, 27332.0, 29068.0, 29127.0, 51002.0, 51068.0, 51076.0, 51097.0, 51111.0, 51119.0, 51163.0, 51164.0, 51186.0, 51290.0, 51340.0, 51444.0, 51465.0, 51507.0, 51569.0, 51574.0, 51639.0, 51691.0, 51742.0, 51747.0, 54165.0, 54464.0, 54537.0, 54583.0, 54680.0, 54811.0, 54816.0, 54851.0, 54892.0, 55031.0, 55100.0, 55110.0, 55183.0, 55234.0, 55236.0, 55325.0, 55680.0, 55900.0, 56254.0, 56890.0, 56916.0, 57337.0, 57508.0, 57547.0, 57590.0, 57677.0, 57708.0, 57711.0, 57721.0, 57763.0, 57786.0, 58155.0, 58487.0, 58493.0, 64121.0, 64710.0, 64844.0, 65056.0, 65109.0, 79088.0, 79366.0, 79576.0, 79612.0, 79647.0, 79677.0, 79745.0, 79768.0, 79780.0, 79800.0, 79811.0, 79912.0, 79915.0, 80110.0, 80155.0, 80173.0, 80184.0, 80351.0, 80829.0, 81550.0, 81611.0, 83448.0, 83594.0, 84146.0, 84196.0, 84265.0, 84268.0, 84295.0, 84333.0, 84458.0, 84503.0, 84775.0, 84924.0, 91120.0, 91664.0, 91746.0, 92140.0, 92342.0, 94056.0, 94239.0, 115426.0, 117177.0, 118924.0, 128387.0, 132660.0, 135114.0, 146198.0, 148418.0, 151987.0, 152687.0, 153443.0, 166968.0, 168374.0, 168451.0, 195828.0, 199692.0, 221302.0, 253959.0, 254251.0, 284349.0, 284695.0, 285237.0, 285605.0, 286053.0, 339745.0, 374879.0, 376940.0, 110354863.0 
GO:0005829 CC 3.61e-31 266/740  5293/29107 D02 cytosol                                  178.0, 196.0, 262.0, 317.0, 329.0, 571.0, 648.0, 689.0, 829.0, 836.0, 987.0, 989.0, 1062.0, 1147.0, 1207.0, 1315.0, 1398.0, 1452.0, 1615.0, 1654.0, 1655.0, 2241.0, 2585.0, 2632.0, 2803.0, 2935.0, 3176.0, 3416.0, 3646.0, 3796.0, 3842.0, 3858.0, 4087.0, 4361.0, 4750.0, 4848.0, 4893.0, 5082.0, 5095.0, 5108.0, 5150.0, 5189.0, 5324.0, 5358.0, 5495.0, 5516.0, 5520.0, 5562.0, 5565.0, 5576.0, 5683.0, 5781.0, 5885.0, 6144.0, 6154.0, 6206.0, 6218.0, 6229.0, 6230.0, 6235.0, 6342.0, 6418.0, 6421.0, 6430.0, 6477.0, 6637.0, 6671.0, 6683.0, 6729.0, 6767.0, 6885.0, 6897.0, 6936.0, 7072.0, 7110.0, 7174.0, 7319.0, 7324.0, 7326.0, 7398.0, 7518.0, 7541.0, 7813.0, 8411.0, 8443.0, 8467.0, 8476.0, 8540.0, 8661.0, 8665.0, 8669.0, 8697.0, 8725.0, 8780.0, 8790.0, 8881.0, 8894.0, 8898.0, 9039.0, 9061.0, 9101.0, 9126.0, 9183.0, 9184.0, 9188.0, 9255.0, 9306.0, 9337.0, 9451.0, 9465.0, 9525.0, 9585.0, 9662.0, 9669.0, 9724.0, 9748.0, 9859.0, 9939.0, 9946.0, 9988.0, 10092.0, 10114.0, 10142.0, 10196.0, 10254.0, 10274.0, 10284.0, 10342.0, 10380.0, 10549.0, 10622.0, 10657.0, 10728.0, 10746.0, 10767.0, 10772.0, 10795.0, 10845.0, 10890.0, 10910.0, 10971.0, 10973.0, 10988.0, 11196.0, 11260.0, 22862.0, 22926.0, 23041.0, 23063.0, 23190.0, 23243.0, 23253.0, 23287.0, 23304.0, 23556.0, 24138.0, 25801.0, 25879.0, 25904.0, 25917.0, 25936.0, 25962.0, 25978.0, 26043.0, 26046.0, 26054.0, 26135.0, 26224.0, 26234.0, 26235.0, 26272.0, 26286.0, 27250.0, 27252.0, 27292.0, 27347.0, 29127.0, 49855.0, 51002.0, 51076.0, 51119.0, 51128.0, 51130.0, 51164.0, 51170.0, 51542.0, 51562.0, 51574.0, 51667.0, 51735.0, 51742.0, 54165.0, 54464.0, 54465.0, 54521.0, 54583.0, 54801.0, 54832.0, 54851.0, 55012.0, 55014.0, 55031.0, 55037.0, 55082.0, 55142.0, 55236.0, 55671.0, 55746.0, 55758.0, 55773.0, 55787.0, 55862.0, 56890.0, 56985.0, 57122.0, 57551.0, 57590.0, 57763.0, 57826.0, 59345.0, 64083.0, 64121.0, 64328.0, 64422.0, 64844.0, 65056.0, 65109.0, 79441.0, 79576.0, 79598.0, 79612.0, 79631.0, 79692.0, 80018.0, 80067.0, 80155.0, 80184.0, 80205.0, 80321.0, 80351.0, 81550.0, 83548.0, 83737.0, 84131.0, 84196.0, 84265.0, 84376.0, 84890.0, 85437.0, 92342.0, 94056.0, 96459.0, 115548.0, 117177.0, 122773.0, 127018.0, 132320.0, 134492.0, 142891.0, 151246.0, 167153.0, 200576.0, 201627.0, 253260.0, 285331.0, 348235.0 
GO:0016607 CC 2.41e-22  53/740   411/29107 D03 nuclear speck                            1452.0, 1665.0, 3192.0, 5324.0, 5356.0, 5511.0, 5562.0, 5994.0, 6421.0, 6426.0, 6428.0, 6430.0, 6729.0, 8899.0, 8930.0, 9295.0, 9321.0, 9541.0, 9584.0, 9589.0, 9879.0, 9939.0, 9984.0, 10210.0, 10284.0, 10285.0, 10772.0, 10973.0, 11201.0, 22938.0, 23451.0, 25936.0, 25949.0, 25962.0, 26235.0, 27332.0, 49855.0, 51340.0, 51631.0, 51747.0, 54801.0, 54892.0, 55086.0, 55234.0, 55660.0, 55671.0, 57187.0, 57223.0, 64318.0, 79677.0, 91746.0, 140890.0, 143684.0 
GO:0005737 CC 4.97e-18 213/740  4724/29107 D02 cytoplasm                                102.0, 178.0, 196.0, 329.0, 571.0, 836.0, 889.0, 1147.0, 1398.0, 1452.0, 1525.0, 1615.0, 1654.0, 1827.0, 2241.0, 2632.0, 2770.0, 2803.0, 3176.0, 3181.0, 3416.0, 3646.0, 3652.0, 3796.0, 3842.0, 3858.0, 4087.0, 4361.0, 4670.0, 4750.0, 4848.0, 4863.0, 5082.0, 5108.0, 5128.0, 5189.0, 5358.0, 5511.0, 5562.0, 5565.0, 5576.0, 5636.0, 5781.0, 5965.0, 6154.0, 6259.0, 6418.0, 6426.0, 6428.0, 6477.0, 6683.0, 6729.0, 6767.0, 7013.0, 7072.0, 7073.0, 7174.0, 7175.0, 7507.0, 7756.0, 8125.0, 8411.0, 8476.0, 8661.0, 8697.0, 8725.0, 8790.0, 8880.0, 8881.0, 8894.0, 8898.0, 9039.0, 9101.0, 9306.0, 9419.0, 9451.0, 9525.0, 9541.0, 9585.0, 9589.0, 9637.0, 9669.0, 9694.0, 9748.0, 9786.0, 9926.0, 9939.0, 9984.0, 9994.0, 10092.0, 10114.0, 10150.0, 10196.0, 10206.0, 10254.0, 10285.0, 10314.0, 10342.0, 10464.0, 10513.0, 10600.0, 10657.0, 10746.0, 10772.0, 10795.0, 10971.0, 10988.0, 11196.0, 11260.0, 22938.0, 22944.0, 23063.0, 23064.0, 23287.0, 23304.0, 23424.0, 25801.0, 25978.0, 25998.0, 26054.0, 26135.0, 26272.0, 27250.0, 27252.0, 27332.0, 29970.0, 50618.0, 51002.0, 51015.0, 51029.0, 51068.0, 51076.0, 51119.0, 51122.0, 51164.0, 51170.0, 51175.0, 51290.0, 51430.0, 51569.0, 54165.0, 54407.0, 54583.0, 54832.0, 55016.0, 55031.0, 55183.0, 55234.0, 55236.0, 55325.0, 55345.0, 55364.0, 55582.0, 55680.0, 57223.0, 57337.0, 57508.0, 57551.0, 57560.0, 57708.0, 57826.0, 59345.0, 64121.0, 64328.0, 64412.0, 64710.0, 64786.0, 65109.0, 79612.0, 79691.0, 79745.0, 79768.0, 79807.0, 79848.0, 80018.0, 80155.0, 80184.0, 80351.0, 80817.0, 81579.0, 83594.0, 83737.0, 84193.0, 84230.0, 84268.0, 84343.0, 84365.0, 84376.0, 89970.0, 90806.0, 92140.0, 94056.0, 96459.0, 112487.0, 115201.0, 115294.0, 115548.0, 122773.0, 127018.0, 134492.0, 135114.0, 148867.0, 151987.0, 153241.0, 163087.0, 166378.0, 201627.0, 219899.0, 221302.0, 253959.0, 284996.0, 285605.0, 339745.0 
GO:0005813 CC 8.23e-17  52/740   527/29107 D03 centrosome                               1452.0, 1654.0, 2770.0, 3176.0, 3192.0, 3796.0, 4750.0, 4999.0, 5108.0, 5111.0, 5324.0, 5576.0, 6683.0, 8881.0, 9525.0, 9541.0, 9585.0, 9662.0, 9786.0, 9859.0, 10142.0, 10464.0, 23063.0, 25879.0, 50618.0, 51098.0, 51164.0, 51668.0, 51735.0, 54801.0, 55012.0, 55142.0, 56890.0, 57223.0, 57539.0, 57560.0, 79441.0, 79598.0, 79692.0, 79848.0, 80173.0, 80184.0, 80321.0, 80817.0, 84131.0, 84333.0, 84376.0, 132320.0, 151987.0, 153241.0, 202018.0, 285331.0 
GO:0071013 CC 3.53e-13  19/740    85/29107 D04 catalytic step 2 spliceosome             1655.0, 3181.0, 3192.0, 4670.0, 5356.0, 6426.0, 6637.0, 8899.0, 9939.0, 10236.0, 10283.0, 10492.0, 22938.0, 23398.0, 23451.0, 25949.0, 51340.0, 51639.0, 55110.0 
GO:0016020 CC 9.80e-11 104/740  2121/29107 D02 membrane                                 102.0, 813.0, 821.0, 987.0, 1062.0, 1315.0, 1362.0, 1398.0, 1452.0, 1615.0, 1655.0, 3181.0, 3192.0, 3336.0, 3646.0, 3796.0, 3858.0, 4670.0, 4691.0, 4848.0, 4893.0, 4999.0, 5108.0, 5495.0, 5557.0, 5576.0, 5885.0, 5965.0, 6144.0, 6154.0, 6206.0, 6218.0, 6229.0, 6259.0, 6307.0, 6342.0, 7095.0, 8411.0, 8443.0, 8540.0, 8560.0, 8661.0, 8665.0, 8886.0, 8898.0, 9183.0, 9188.0, 9197.0, 9255.0, 9440.0, 9445.0, 9451.0, 9879.0, 9926.0, 9950.0, 10269.0, 10282.0, 10396.0, 10492.0, 10657.0, 10767.0, 10971.0, 10973.0, 22803.0, 22862.0, 22875.0, 22926.0, 23200.0, 23556.0, 25904.0, 25998.0, 26135.0, 26286.0, 29880.0, 29929.0, 51068.0, 51097.0, 51290.0, 51430.0, 51542.0, 51635.0, 51809.0, 54464.0, 54892.0, 55127.0, 55454.0, 55660.0, 55746.0, 55788.0, 56889.0, 57122.0, 57508.0, 57763.0, 79139.0, 80155.0, 80184.0, 81537.0, 83737.0, 84230.0, 115294.0, 118987.0, 255520.0, 284996.0, 440138.0 
GO:0005681 CC 6.95e-09  15/740    89/29107 D03 spliceosomal complex                     1207.0, 1665.0, 3181.0, 4670.0, 4691.0, 5511.0, 6434.0, 6637.0, 10236.0, 10285.0, 22938.0, 23451.0, 51340.0, 84991.0, 140890.0 
GO:0000776 CC 8.74e-08  16/740   122/29107 D05 kinetochore                              989.0, 1062.0, 1452.0, 3192.0, 7175.0, 7756.0, 9183.0, 9184.0, 10910.0, 25936.0, 51164.0, 55746.0, 57122.0, 84295.0, 134492.0, 151246.0 
GO:0005789 CC 1.15e-07  54/740   974/29107 D04 endoplasmic reticulum membrane           757.0, 813.0, 821.0, 1315.0, 4893.0, 5279.0, 6307.0, 6400.0, 6683.0, 6745.0, 6747.0, 7844.0, 8560.0, 9117.0, 9183.0, 9197.0, 9451.0, 9694.0, 9789.0, 9926.0, 10206.0, 10282.0, 10558.0, 10890.0, 11236.0, 22926.0, 23190.0, 23556.0, 29880.0, 29929.0, 51109.0, 51128.0, 51290.0, 51465.0, 55014.0, 55016.0, 55326.0, 55788.0, 58515.0, 79139.0, 79868.0, 81537.0, 81790.0, 84230.0, 84920.0, 90701.0, 92140.0, 118987.0, 142891.0, 201562.0, 388650.0, 401152.0, 440026.0, 440138.0 
GO:0005783 CC 1.62e-07  56/740  1036/29107 D05 endoplasmic reticulum                    757.0, 813.0, 821.0, 987.0, 2218.0, 2923.0, 6144.0, 6229.0, 6307.0, 6342.0, 6400.0, 6418.0, 6683.0, 6729.0, 6745.0, 6747.0, 7095.0, 7110.0, 7844.0, 7993.0, 8125.0, 8560.0, 9117.0, 9183.0, 9255.0, 9451.0, 9694.0, 9926.0, 10236.0, 10330.0, 10396.0, 10492.0, 10549.0, 10558.0, 11196.0, 11236.0, 22926.0, 23190.0, 23200.0, 23585.0, 25800.0, 29058.0, 49855.0, 51170.0, 51290.0, 51569.0, 54463.0, 55325.0, 58515.0, 79139.0, 84272.0, 84920.0, 92140.0, 142891.0, 169200.0, 201562.0 
GO:0016604 CC 8.75e-07  25/740   321/29107 D02 nuclear body                             648.0, 3796.0, 5111.0, 7013.0, 7174.0, 10114.0, 10274.0, 10284.0, 10622.0, 22938.0, 23064.0, 23398.0, 23512.0, 25962.0, 26043.0, 26224.0, 51762.0, 54463.0, 55183.0, 79811.0, 80010.0, 80155.0, 92140.0, 151246.0, 286053.0 
GO:0016363 CC 9.01e-07  14/740   111/29107 D02 nuclear matrix                           3181.0, 3192.0, 4670.0, 5885.0, 6421.0, 9126.0, 9984.0, 10274.0, 11260.0, 22938.0, 22944.0, 23515.0, 55660.0, 284695.0 
GO:0005730 CC 1.08e-06  59/740  1186/29107 D05 nucleolus                                1655.0, 1665.0, 3796.0, 4670.0, 4691.0, 5495.0, 5980.0, 6154.0, 6230.0, 6430.0, 6936.0, 7013.0, 7541.0, 7756.0, 7993.0, 8540.0, 8661.0, 8886.0, 9188.0, 9330.0, 9585.0, 9724.0, 10199.0, 10240.0, 22803.0, 23064.0, 23160.0, 23287.0, 23512.0, 25879.0, 25917.0, 25926.0, 25983.0, 26009.0, 27292.0, 51068.0, 51076.0, 51119.0, 51290.0, 51406.0, 51562.0, 51575.0, 51667.0, 54463.0, 55127.0, 56254.0, 64318.0, 64412.0, 64710.0, 65109.0, 79768.0, 80067.0, 80829.0, 84295.0, 84365.0, 92342.0, 116461.0, 221443.0, 677833.0 
GO:0071004 CC 1.70e-06   6/740    16/29107 D05 U2-type prespliceosome                   6637.0, 23451.0, 51631.0, 51747.0, 55015.0, 55660.0 
GO:0016605 CC 1.95e-06  13/740   102/29107 D03 PML body                                 3646.0, 4361.0, 6670.0, 7181.0, 9994.0, 10114.0, 10210.0, 23515.0, 26036.0, 27252.0, 79677.0, 84268.0, 286053.0 
GO:0035861 CC 2.26e-06  11/740    73/29107 D03 site of double-strand break              4361.0, 7518.0, 10092.0, 23347.0, 51444.0, 54537.0, 55100.0, 55183.0, 56916.0, 58493.0, 79677.0 
GO:0000775 CC 1.48e-05   9/740    58/29107 D03 chromosome, centromeric region           1062.0, 5516.0, 5885.0, 9126.0, 10274.0, 23063.0, 25983.0, 79677.0, 151246.0 
GO:0000781 CC 1.54e-05  15/740   160/29107 D03 chromosome, telomeric region             3181.0, 4361.0, 4999.0, 5111.0, 7013.0, 9984.0, 10728.0, 23064.0, 23347.0, 25913.0, 55183.0, 57187.0, 79677.0, 80351.0, 286053.0 
GO:0005814 CC 1.96e-05  14/740   144/29107 D05 centriole                                3796.0, 5108.0, 9662.0, 9786.0, 9859.0, 10210.0, 51098.0, 56890.0, 80184.0, 80817.0, 84131.0, 132320.0, 153241.0, 645455.0 
GO:0000151 CC 2.20e-05  12/740   109/29107 D04 ubiquitin ligase complex                 648.0, 7324.0, 7993.0, 10210.0, 10910.0, 23304.0, 26224.0, 26234.0, 26235.0, 26272.0, 54165.0, 56254.0 
GO:0016282 CC 5.03e-05   5/740    17/29107 D04 eukaryotic 43S preinitiation complex     3646.0, 8661.0, 8665.0, 8669.0, 54505.0 
GO:0005694 CC 5.11e-05  16/740   198/29107 D05 chromosome                               1062.0, 4691.0, 5885.0, 5965.0, 8886.0, 8899.0, 9126.0, 9188.0, 10199.0, 10274.0, 10771.0, 23063.0, 51406.0, 54537.0, 84365.0, 114799.0 
GO:0005689 CC 6.18e-05   6/740    28/29107 D04 U12-type spliceosomal complex            1665.0, 6637.0, 23451.0, 51639.0, 55285.0, 85437.0 
GO:0030176 CC 6.23e-05  12/740   121/29107 D05 integral component of endoplasmic reticulum membrane 7095.0, 7993.0, 9451.0, 10269.0, 22926.0, 54463.0, 56851.0, 79139.0, 133022.0, 142891.0, 201562.0, 202018.0 
GO:0032991 CC 6.50e-05  34/740   643/29107 D01 protein-containing complex               196.0, 317.0, 821.0, 1398.0, 1525.0, 3192.0, 4087.0, 5108.0, 5576.0, 5781.0, 6342.0, 6418.0, 6434.0, 6605.0, 6767.0, 9039.0, 9465.0, 9541.0, 9584.0, 10269.0, 10657.0, 10728.0, 10910.0, 10971.0, 22944.0, 51184.0, 57708.0, 57763.0, 79598.0, 79691.0, 80184.0, 83737.0, 92342.0, 166968.0 
GO:0000922 CC 6.75e-05  12/740   122/29107 D02 spindle pole                             3192.0, 3796.0, 5516.0, 5885.0, 9183.0, 9525.0, 10210.0, 51119.0, 51164.0, 79848.0, 80817.0, 134492.0 
GO:0071014 CC 7.70e-05   4/740    10/29107 D04 post-mRNA release spliceosomal complex   4670.0, 25949.0, 51340.0, 143884.0 
GO:1990904 CC 1.53e-04  13/740   153/29107 D02 ribonucleoprotein complex                1655.0, 3181.0, 3192.0, 4670.0, 4691.0, 6154.0, 6637.0, 7072.0, 7073.0, 10236.0, 10492.0, 51574.0, 79631.0 
GO:0030173 CC 1.69e-04   8/740    62/29107 D05 integral component of Golgi membrane     2218.0, 10282.0, 23443.0, 25972.0, 51030.0, 55032.0, 55454.0, 142891.0 
GO:0043596 CC 1.74e-04   4/740    12/29107 D03 nuclear replication fork                 5111.0, 8467.0, 54465.0, 56916.0 
GO:0000242 CC 1.93e-04   5/740    22/29107 D02 pericentriolar material                  4750.0, 5108.0, 51175.0, 80351.0, 84376.0 
GO:1990498 CC 2.47e-04   4/740    13/29107 D08 mitotic spindle microtubule              3192.0, 54801.0, 55142.0, 79441.0 
GO:0031965 CC 3.36e-04  16/740   233/29107 D04 nuclear membrane                         5108.0, 5356.0, 6683.0, 7175.0, 7767.0, 9330.0, 9589.0, 53371.0, 55183.0, 55746.0, 55787.0, 57122.0, 57508.0, 79647.0, 92140.0, 163087.0 
GO:0044322 CC 3.65e-04   5/740    25/29107 D02 endoplasmic reticulum quality control compartment 821.0, 7844.0, 10206.0, 11236.0, 79139.0 
GO:0034451 CC 4.07e-04  10/740   107/29107 D02 centriolar satellite                     4750.0, 5108.0, 9584.0, 10464.0, 54801.0, 65109.0, 79598.0, 80184.0, 84376.0, 285331.0 
GO:0033290 CC 4.52e-04   4/740    15/29107 D04 eukaryotic 48S preinitiation complex     3646.0, 8661.0, 8665.0, 8669.0 
GO:0005852 CC 4.52e-04   4/740    15/29107 D02 eukaryotic translation initiation factor 3 complex 3646.0, 8661.0, 8665.0, 8669.0 
GO:0022627 CC 5.57e-04   6/740    41/29107 D05 cytosolic small ribosomal subunit        6206.0, 6218.0, 6229.0, 6230.0, 6235.0, 54505.0 
GO:0005794 CC 6.36e-04  43/740   988/29107 D05 Golgi apparatus                          102.0, 813.0, 987.0, 1315.0, 2218.0, 2803.0, 4893.0, 6206.0, 6882.0, 7110.0, 9255.0, 9321.0, 9445.0, 9950.0, 10142.0, 10329.0, 10396.0, 10890.0, 11196.0, 22862.0, 22926.0, 23063.0, 23443.0, 26286.0, 27252.0, 51290.0, 51542.0, 51809.0, 54521.0, 55012.0, 55773.0, 56900.0, 58515.0, 64083.0, 80018.0, 81550.0, 83452.0, 83548.0, 84272.0, 84333.0, 94056.0, 113201.0, 148867.0 
GO:0071540 CC 6.45e-04   2/740     2/29107 D03 eukaryotic translation initiation factor 3 complex, eIF3e 3646.0, 8661.0 
GO:0030992 CC 7.57e-04   4/740    17/29107 D02 intraciliary transport particle B        51098.0, 51668.0, 57560.0, 80173.0 
GO:0000139 CC 7.63e-04  29/740   587/29107 D05 Golgi membrane                           102.0, 757.0, 1315.0, 2803.0, 4893.0, 7110.0, 9197.0, 9321.0, 9445.0, 9528.0, 9950.0, 10282.0, 10329.0, 10890.0, 22862.0, 22926.0, 23443.0, 26286.0, 29071.0, 51643.0, 51809.0, 55454.0, 56900.0, 56913.0, 80351.0, 83452.0, 83548.0, 200576.0, 205428.0 
GO:0036396 CC 8.33e-04   3/740     8/29107 D05 RNA N6-methyladenosine methyltransferase complex 9589.0, 25962.0, 57721.0 
GO:0008278 CC 8.33e-04   3/740     8/29107 D02 cohesin complex                          5885.0, 9126.0, 10274.0 
GO:0036513 CC 8.33e-04   3/740     8/29107 D03 Derlin-1 retrotranslocation complex      6400.0, 11236.0, 79139.0 
GO:0070652 CC 8.33e-04   3/740     8/29107 D03 HAUS complex                             54801.0, 55142.0, 79441.0 
GO:0031588 CC 8.33e-04   3/740     8/29107 D06 nucleotide-activated protein kinase complex 5562.0, 5565.0, 5576.0 
GO:0071007 CC 8.81e-04   5/740    30/29107 D05 U2-type catalytic step 2 spliceosome     5356.0, 6637.0, 22938.0, 25949.0, 51340.0 
GO:0071011 CC 1.18e-03   4/740    19/29107 D04 precatalytic spliceosome                 6637.0, 51639.0, 51691.0, 55234.0 
GO:0005685 CC 1.19e-03   5/740    32/29107 D05 U1 snRNP                                 6637.0, 51631.0, 51747.0, 55015.0, 55660.0 
GO:0005669 CC 1.19e-03   5/740    32/29107 D04 transcription factor TFIID complex       2958.0, 2967.0, 6873.0, 6882.0, 51616.0 
GO:0005801 CC 1.42e-03   7/740    66/29107 D05 cis-Golgi network                        2218.0, 9321.0, 9950.0, 10142.0, 54463.0, 83548.0, 84376.0 
GO:0044233 CC 1.45e-03   4/740    20/29107 D03 mitochondria-associated endoplasmic reticulum membrane 821.0, 55014.0, 118987.0, 440026.0 
GO:0030496 CC 1.49e-03  12/740   171/29107 D02 midbody                                  989.0, 1062.0, 2770.0, 3192.0, 6683.0, 9101.0, 9585.0, 10210.0, 29127.0, 51097.0, 79768.0, 80817.0 
GO:0071005 CC 1.62e-03   6/740    50/29107 D05 U2-type precatalytic spliceosome         6637.0, 10283.0, 23451.0, 51691.0, 55110.0, 55234.0 
GO:0035145 CC 1.72e-03   3/740    10/29107 D03 exon-exon junction complex               9939.0, 55110.0, 65109.0 
GO:0005886 CC 2.33e-07  67/740  4502/29107 D03 plasma membrane                          102.0, 757.0, 889.0, 987.0, 1207.0, 1315.0, 1362.0, 1398.0, 1525.0, 1654.0, 2770.0, 2803.0, 3682.0, 4179.0, 4848.0, 4893.0, 5358.0, 5412.0, 5576.0, 5898.0, 6259.0, 6307.0, 6477.0, 6885.0, 8560.0, 9445.0, 9528.0, 10114.0, 10314.0, 10396.0, 10890.0, 10988.0, 22875.0, 23200.0, 23556.0, 24138.0, 25800.0, 25801.0, 25978.0, 26135.0, 29970.0, 50618.0, 51057.0, 51573.0, 51735.0, 51762.0, 54407.0, 54464.0, 54822.0, 55014.0, 55016.0, 55037.0, 55183.0, 55788.0, 57826.0, 58515.0, 64083.0, 64844.0, 65056.0, 80224.0, 81537.0, 83548.0, 83737.0, 84230.0, 84272.0, 91746.0, 115548.0 
GO:0005615 CC 1.57e-06  16/740  1708/29107 D02 extracellular space                      427.0, 889.0, 1362.0, 2218.0, 2923.0, 3146.0, 3416.0, 3858.0, 8804.0, 9255.0, 9445.0, 10464.0, 51575.0, 205428.0, 223117.0, 406995.0 
GO:0005887 CC 2.82e-05  14/740  1413/29107 D04 integral component of plasma membrane    1525.0, 4179.0, 6259.0, 8560.0, 9197.0, 10329.0, 25800.0, 54407.0, 54822.0, 83941.0, 84230.0, 142891.0, 144448.0, 223117.0 
GO:0005576 CC 1.73e-04  24/740  1854/29107 D02 extracellular region                     178.0, 317.0, 427.0, 813.0, 829.0, 1525.0, 1654.0, 3146.0, 5683.0, 8804.0, 9445.0, 10092.0, 10549.0, 23412.0, 25801.0, 51097.0, 55582.0, 64786.0, 79582.0, 80167.0, 80184.0, 81579.0, 89970.0, 387921.0 
GO:0062023 CC 1.34e-03   1/740   374/29107 D04 collagen-containing extracellular matrix 4670.0 
GO:0005515 MF 4.58e-68 547/740 12418/29107 D02 protein binding                          98.0, 102.0, 178.0, 196.0, 262.0, 317.0, 329.0, 571.0, 648.0, 689.0, 757.0, 813.0, 821.0, 829.0, 836.0, 889.0, 902.0, 989.0, 1062.0, 1147.0, 1207.0, 1315.0, 1355.0, 1385.0, 1398.0, 1452.0, 1525.0, 1615.0, 1654.0, 1655.0, 1665.0, 1827.0, 1876.0, 2108.0, 2218.0, 2241.0, 2632.0, 2770.0, 2803.0, 2923.0, 2935.0, 2958.0, 2963.0, 2967.0, 3146.0, 3181.0, 3192.0, 3336.0, 3416.0, 3646.0, 3796.0, 3842.0, 3858.0, 4087.0, 4179.0, 4361.0, 4670.0, 4691.0, 4750.0, 4848.0, 4863.0, 4893.0, 4999.0, 5082.0, 5095.0, 5108.0, 5111.0, 5128.0, 5189.0, 5279.0, 5356.0, 5412.0, 5495.0, 5511.0, 5516.0, 5520.0, 5557.0, 5562.0, 5565.0, 5576.0, 5636.0, 5683.0, 5781.0, 5885.0, 5898.0, 5965.0, 5980.0, 5994.0, 6144.0, 6154.0, 6206.0, 6230.0, 6259.0, 6307.0, 6342.0, 6400.0, 6418.0, 6421.0, 6426.0, 6428.0, 6430.0, 6434.0, 6477.0, 6605.0, 6637.0, 6670.0, 6671.0, 6683.0, 6729.0, 6745.0, 6747.0, 6767.0, 6873.0, 6882.0, 6885.0, 6897.0, 6936.0, 7013.0, 7072.0, 7110.0, 7174.0, 7175.0, 7181.0, 7319.0, 7324.0, 7326.0, 7398.0, 7507.0, 7518.0, 7541.0, 7584.0, 7597.0, 7675.0, 7699.0, 7756.0, 7767.0, 7768.0, 7770.0, 7813.0, 7844.0, 7913.0, 7978.0, 7993.0, 8125.0, 8411.0, 8451.0, 8467.0, 8476.0, 8540.0, 8560.0, 8661.0, 8665.0, 8669.0, 8697.0, 8725.0, 8780.0, 8880.0, 8881.0, 8886.0, 8894.0, 8898.0, 8899.0, 8930.0, 9015.0, 9039.0, 9101.0, 9117.0, 9126.0, 9183.0, 9184.0, 9188.0, 9209.0, 9255.0, 9295.0, 9306.0, 9321.0, 9330.0, 9337.0, 9403.0, 9419.0, 9440.0, 9445.0, 9451.0, 9465.0, 9525.0, 9528.0, 9541.0, 9584.0, 9585.0, 9589.0, 9637.0, 9662.0, 9668.0, 9669.0, 9694.0, 9724.0, 9748.0, 9801.0, 9859.0, 9939.0, 9984.0, 9994.0, 10092.0, 10142.0, 10196.0, 10199.0, 10206.0, 10210.0, 10236.0, 10240.0, 10254.0, 10269.0, 10274.0, 10282.0, 10284.0, 10285.0, 10314.0, 10329.0, 10330.0, 10342.0, 10396.0, 10443.0, 10464.0, 10492.0, 10513.0, 10549.0, 10558.0, 10622.0, 10657.0, 10728.0, 10746.0, 10767.0, 10771.0, 10772.0, 10773.0, 10845.0, 10890.0, 10910.0, 10971.0, 10973.0, 10988.0, 11011.0, 11196.0, 11201.0, 11236.0, 11260.0, 22803.0, 22875.0, 22926.0, 22936.0, 22938.0, 22944.0, 23041.0, 23063.0, 23064.0, 23160.0, 23190.0, 23200.0, 23243.0, 23283.0, 23304.0, 23347.0, 23350.0, 23412.0, 23424.0, 23431.0, 23443.0, 23451.0, 23456.0, 23512.0, 23515.0, 23585.0, 24138.0, 25801.0, 25879.0, 25904.0, 25913.0, 25917.0, 25926.0, 25936.0, 25949.0, 25962.0, 25972.0, 25978.0, 25983.0, 26009.0, 26036.0, 26043.0, 26046.0, 26054.0, 26135.0, 26224.0, 26234.0, 26235.0, 26272.0, 26286.0, 27250.0, 27252.0, 27347.0, 28966.0, 29068.0, 29071.0, 29080.0, 29083.0, 29127.0, 29970.0, 49855.0, 50618.0, 51002.0, 51015.0, 51029.0, 51030.0, 51076.0, 51109.0, 51111.0, 51119.0, 51122.0, 51128.0, 51130.0, 51164.0, 51170.0, 51184.0, 51290.0, 51340.0, 51406.0, 51444.0, 51455.0, 51465.0, 51496.0, 51507.0, 51542.0, 51562.0, 51569.0, 51573.0, 51574.0, 51616.0, 51631.0, 51635.0, 51639.0, 51643.0, 51667.0, 51668.0, 51691.0, 51735.0, 51742.0, 51747.0, 51762.0, 53371.0, 54165.0, 54407.0, 54463.0, 54464.0, 54465.0, 54521.0, 54537.0, 54583.0, 54664.0, 54680.0, 54801.0, 54851.0, 54892.0, 55012.0, 55014.0, 55015.0, 55031.0, 55032.0, 55037.0, 55082.0, 55086.0, 55110.0, 55127.0, 55142.0, 55167.0, 55183.0, 55193.0, 55234.0, 55236.0, 55285.0, 55325.0, 55326.0, 55333.0, 55364.0, 55454.0, 55582.0, 55660.0, 55746.0, 55758.0, 55773.0, 55788.0, 55862.0, 55900.0, 56204.0, 56254.0, 56674.0, 56851.0, 56890.0, 56900.0, 56913.0, 56916.0, 57038.0, 57122.0, 57187.0, 57337.0, 57456.0, 57508.0, 57539.0, 57547.0, 57551.0, 57590.0, 57631.0, 57677.0, 57708.0, 57721.0, 57763.0, 57786.0, 57826.0, 58487.0, 58493.0, 58515.0, 59345.0, 64083.0, 64121.0, 64328.0, 64422.0, 64786.0, 64844.0, 65056.0, 65109.0, 79088.0, 79139.0, 79441.0, 79576.0, 79598.0, 79612.0, 79647.0, 79665.0, 79677.0, 79738.0, 79745.0, 79768.0, 79800.0, 79807.0, 79811.0, 79839.0, 79912.0, 79915.0, 80010.0, 80018.0, 80067.0, 80110.0, 80155.0, 80173.0, 80184.0, 80224.0, 80321.0, 80351.0, 80817.0, 81550.0, 81579.0, 81611.0, 81790.0, 83448.0, 83452.0, 83548.0, 83594.0, 83737.0, 83940.0, 83941.0, 84188.0, 84193.0, 84196.0, 84230.0, 84265.0, 84268.0, 84272.0, 84295.0, 84333.0, 84343.0, 84365.0, 84376.0, 84458.0, 84775.0, 84869.0, 84890.0, 84920.0, 84924.0, 84991.0, 85437.0, 90701.0, 91404.0, 91612.0, 91746.0, 92140.0, 92342.0, 94056.0, 96459.0, 112487.0, 115201.0, 115294.0, 115426.0, 115548.0, 116461.0, 117177.0, 118924.0, 127018.0, 127255.0, 132660.0, 133022.0, 134492.0, 134553.0, 140890.0, 143684.0, 143884.0, 146198.0, 151246.0, 151987.0, 152687.0, 153129.0, 153241.0, 153733.0, 163087.0, 167153.0, 168374.0, 199692.0, 200576.0, 200916.0, 201562.0, 201965.0, 219899.0, 221037.0, 221154.0, 221302.0, 221443.0, 253260.0, 254251.0, 284695.0, 285331.0, 285672.0, 286053.0, 339745.0, 348235.0, 374879.0, 401548.0, 440026.0, 645455.0, 100129792.0, 101928527.0 
GO:0003723 MF 1.32e-41 134/740  1389/29107 D04 RNA binding                              689.0, 821.0, 1207.0, 1615.0, 1654.0, 1655.0, 1665.0, 2923.0, 2935.0, 3146.0, 3181.0, 3192.0, 3336.0, 3646.0, 3842.0, 4670.0, 4691.0, 5511.0, 6144.0, 6154.0, 6206.0, 6218.0, 6229.0, 6230.0, 6421.0, 6426.0, 6428.0, 6430.0, 6434.0, 6605.0, 6637.0, 6729.0, 7072.0, 7073.0, 7175.0, 7756.0, 7913.0, 7978.0, 8125.0, 8661.0, 8880.0, 8886.0, 8894.0, 8899.0, 9188.0, 9295.0, 9337.0, 9584.0, 9669.0, 9879.0, 9939.0, 9984.0, 10150.0, 10153.0, 10199.0, 10236.0, 10240.0, 10284.0, 10285.0, 10492.0, 10657.0, 10772.0, 10973.0, 10988.0, 11196.0, 22803.0, 22862.0, 22938.0, 22944.0, 23064.0, 23160.0, 23283.0, 23350.0, 23451.0, 23515.0, 24138.0, 25879.0, 25917.0, 25926.0, 25949.0, 25962.0, 25972.0, 25983.0, 26135.0, 27250.0, 27292.0, 27332.0, 28957.0, 29080.0, 51068.0, 51119.0, 51163.0, 51340.0, 51406.0, 51574.0, 51575.0, 51631.0, 51639.0, 51691.0, 51747.0, 54464.0, 54505.0, 55037.0, 55086.0, 55110.0, 55127.0, 55345.0, 55660.0, 57038.0, 58155.0, 64318.0, 64710.0, 65056.0, 65109.0, 79366.0, 79576.0, 79665.0, 79811.0, 79868.0, 80155.0, 81550.0, 83448.0, 84295.0, 84365.0, 84991.0, 85437.0, 91746.0, 92140.0, 140890.0, 153443.0, 200916.0, 257415.0, 284695.0, 376940.0 
GO:0046872 MF 8.95e-16 124/740  2297/29107 D04 metal ion binding                        102.0, 2967.0, 3336.0, 3682.0, 4087.0, 4750.0, 5095.0, 5150.0, 5324.0, 5516.0, 5562.0, 5980.0, 6670.0, 6671.0, 7507.0, 7541.0, 7569.0, 7581.0, 7584.0, 7594.0, 7597.0, 7675.0, 7699.0, 7743.0, 7756.0, 7767.0, 7768.0, 7770.0, 7844.0, 8780.0, 8894.0, 9337.0, 9534.0, 9668.0, 9669.0, 10150.0, 10168.0, 10196.0, 10210.0, 10269.0, 10380.0, 10746.0, 10773.0, 10795.0, 10988.0, 11019.0, 11179.0, 11196.0, 11201.0, 22803.0, 22875.0, 22944.0, 23036.0, 23512.0, 26036.0, 26286.0, 29068.0, 29083.0, 29127.0, 51111.0, 51128.0, 51163.0, 51444.0, 51455.0, 51573.0, 51668.0, 51809.0, 54680.0, 54811.0, 54816.0, 54822.0, 55012.0, 55167.0, 55454.0, 55680.0, 55900.0, 56254.0, 56913.0, 57547.0, 57677.0, 57711.0, 58486.0, 64172.0, 64412.0, 79088.0, 79691.0, 79692.0, 80110.0, 80224.0, 80351.0, 80829.0, 81790.0, 83940.0, 84146.0, 84268.0, 84295.0, 84333.0, 84503.0, 84775.0, 84890.0, 84924.0, 89970.0, 91120.0, 91664.0, 115426.0, 118987.0, 128387.0, 132660.0, 146198.0, 152687.0, 153129.0, 163087.0, 167153.0, 168451.0, 195828.0, 199692.0, 221037.0, 221302.0, 284349.0, 284695.0, 284996.0, 374879.0, 376940.0, 110354863.0 
GO:0003729 MF 1.80e-10  25/740   210/29107 D05 mRNA binding                             1654.0, 4670.0, 5511.0, 6426.0, 6430.0, 6434.0, 7175.0, 8661.0, 8880.0, 8894.0, 9939.0, 10236.0, 10492.0, 10657.0, 23283.0, 23424.0, 23451.0, 51631.0, 51639.0, 51747.0, 57187.0, 57721.0, 58155.0, 65109.0, 91746.0 
GO:0003677 MF 2.91e-09  56/740   921/29107 D04 DNA binding                              196.0, 1654.0, 2963.0, 3192.0, 4087.0, 4361.0, 5511.0, 5965.0, 5980.0, 6418.0, 6421.0, 6936.0, 7013.0, 7073.0, 7110.0, 7181.0, 7584.0, 7594.0, 7756.0, 7913.0, 8467.0, 8930.0, 9015.0, 9044.0, 9204.0, 9330.0, 9984.0, 10142.0, 10210.0, 10657.0, 10773.0, 10795.0, 22944.0, 23036.0, 23064.0, 23347.0, 26009.0, 29068.0, 51507.0, 51747.0, 55193.0, 56916.0, 58486.0, 58487.0, 65056.0, 79800.0, 79915.0, 80205.0, 84295.0, 84458.0, 94239.0, 115426.0, 168451.0, 254251.0, 256643.0, 284695.0 
GO:0016887 MF 2.07e-08  25/740   264/29107 D07 ATP hydrolysis activity                  1654.0, 1655.0, 1665.0, 2963.0, 3796.0, 5189.0, 5965.0, 8467.0, 8886.0, 9188.0, 9525.0, 9585.0, 9879.0, 10396.0, 10845.0, 10973.0, 23200.0, 23347.0, 23456.0, 54505.0, 55582.0, 56916.0, 79665.0, 80205.0, 166378.0 
GO:0005524 MF 4.58e-08  73/740  1458/29107 D08 ATP binding                              317.0, 1062.0, 1147.0, 1452.0, 1615.0, 1654.0, 1655.0, 1665.0, 2241.0, 2585.0, 2963.0, 3192.0, 3336.0, 3416.0, 3796.0, 4750.0, 5095.0, 5128.0, 5189.0, 5562.0, 5965.0, 6259.0, 6683.0, 6885.0, 6897.0, 7319.0, 7324.0, 7326.0, 8467.0, 8476.0, 8780.0, 8886.0, 8899.0, 9039.0, 9044.0, 9061.0, 9126.0, 9188.0, 9445.0, 9451.0, 9525.0, 9585.0, 9748.0, 9879.0, 10114.0, 10396.0, 10746.0, 10845.0, 10973.0, 11011.0, 23064.0, 23200.0, 23347.0, 23456.0, 27347.0, 51465.0, 54505.0, 54822.0, 55236.0, 55582.0, 56916.0, 57038.0, 57551.0, 79665.0, 79677.0, 79738.0, 79915.0, 80205.0, 80224.0, 166378.0, 167153.0, 200576.0, 256356.0 
GO:0004842 MF 5.08e-07  21/740   230/29107 D04 ubiquitin-protein transferase activity   329.0, 6400.0, 6477.0, 7319.0, 7324.0, 7326.0, 7844.0, 8451.0, 8697.0, 10206.0, 10210.0, 11236.0, 26224.0, 26234.0, 26272.0, 27252.0, 56254.0, 80829.0, 83737.0, 89970.0, 115426.0 
GO:0003690 MF 9.08e-06  12/740   100/29107 D05 double-stranded DNA binding              3146.0, 3192.0, 4087.0, 4361.0, 7978.0, 9126.0, 10269.0, 10771.0, 22944.0, 24138.0, 27332.0, 64710.0 
GO:0003714 MF 2.39e-05  16/740   186/29107 D03 transcription corepressor activity       3192.0, 4863.0, 8725.0, 8804.0, 9541.0, 9994.0, 10284.0, 10443.0, 10771.0, 22938.0, 26036.0, 51616.0, 55758.0, 57708.0, 84458.0, 166968.0 
GO:0003682 MF 3.04e-05  26/740   418/29107 D02 chromatin binding                        3192.0, 4087.0, 5111.0, 5562.0, 5885.0, 6418.0, 6421.0, 6605.0, 6670.0, 6873.0, 7175.0, 8725.0, 9126.0, 10274.0, 10622.0, 51111.0, 55193.0, 56254.0, 56916.0, 64318.0, 64710.0, 79366.0, 79576.0, 80173.0, 81550.0, 148418.0 
GO:0003713 MF 3.05e-05  18/740   232/29107 D03 transcription coactivator activity       329.0, 3146.0, 4863.0, 6605.0, 6882.0, 8031.0, 9321.0, 9440.0, 10153.0, 10206.0, 10600.0, 22938.0, 56254.0, 57826.0, 64710.0, 81550.0, 84193.0, 92140.0 
GO:0016251 MF 4.24e-05   7/740    38/29107 D02 RNA polymerase II general transcription initiation factor activity 902.0, 2958.0, 2963.0, 2967.0, 6873.0, 6882.0, 51616.0 
GO:0044547 MF 6.42e-05   3/740     4/29107 D04 DNA topoisomerase binding                4691.0, 6426.0, 10210.0 
GO:0008017 MF 1.04e-04  18/740   255/29107 D05 microtubule binding                      889.0, 1062.0, 3796.0, 6683.0, 7013.0, 7756.0, 9419.0, 9585.0, 29127.0, 51119.0, 54801.0, 55582.0, 56890.0, 79768.0, 80817.0, 84376.0, 285331.0, 348235.0 
GO:0008022 MF 1.06e-04  15/740   189/29107 D03 protein C-terminus binding               4361.0, 4691.0, 4863.0, 5111.0, 5189.0, 5516.0, 5562.0, 6477.0, 7518.0, 9525.0, 9662.0, 10971.0, 51098.0, 132320.0, 153241.0 
GO:0043022 MF 1.69e-04   8/740    62/29107 D04 ribosome binding                         10196.0, 26135.0, 51119.0, 55364.0, 79612.0, 79631.0, 80155.0, 253260.0 
GO:0003678 MF 1.73e-04   7/740    47/29107 D05 DNA helicase activity                    1654.0, 2963.0, 4361.0, 5965.0, 23064.0, 56916.0, 80205.0 
GO:0004930 MF 6.23e-06   2/740   684/29107 D04 G protein-coupled receptor activity      10314.0, 83941.0 
GO:0004984 MF 7.02e-05   0/740   399/29107 D04 olfactory receptor activity               
```
