## Supplementary material for "Transcriptional and genetic sex differences for schizophrenia across the dorsolateral prefrontal cortex, hippocampus, and caudate nucleus": Data S4: GO_analysis_module_blue.txt

```
GO:0006468 BP 1.93e-11 65/1669   460/29107 D07 protein phosphorylation                  156.0, 613.0, 815.0, 816.0, 1455.0, 1487.0, 1613.0, 2011.0, 2621.0, 2869.0, 2870.0, 2931.0, 3654.0, 3706.0, 3984.0, 4058.0, 4145.0, 5127.0, 5155.0, 5164.0, 5261.0, 5293.0, 5580.0, 5595.0, 5596.0, 5600.0, 5754.0, 5871.0, 5891.0, 5914.0, 6482.0, 6794.0, 7786.0, 8569.0, 8711.0, 8986.0, 9024.0, 9088.0, 9149.0, 9344.0, 10290.0, 10295.0, 10494.0, 22983.0, 23139.0, 23178.0, 23552.0, 27148.0, 56924.0, 57761.0, 57787.0, 65268.0, 83694.0, 83931.0, 84033.0, 84206.0, 84254.0, 84446.0, 84630.0, 84687.0, 114783.0, 126520.0, 140901.0, 157285.0, 203054.0 
GO:0071805 BP 1.07e-09 27/1669   122/29107 D08 potassium ion transmembrane transport    610.0, 3748.0, 3749.0, 3754.0, 3755.0, 3757.0, 3767.0, 3777.0, 3780.0, 3785.0, 6553.0, 6833.0, 8514.0, 9132.0, 9196.0, 23415.0, 23416.0, 30818.0, 50801.0, 51305.0, 56660.0, 57419.0, 57582.0, 57657.0, 79041.0, 81033.0, 123041.0 
GO:0030036 BP 2.04e-08 30/1669   166/29107 D06 actin cytoskeleton organization          150.0, 2039.0, 2245.0, 3706.0, 3984.0, 4771.0, 6712.0, 6722.0, 7016.0, 9260.0, 9344.0, 9826.0, 9828.0, 10603.0, 11151.0, 11188.0, 22808.0, 22885.0, 23384.0, 23396.0, 25794.0, 51332.0, 57731.0, 84448.0, 84501.0, 116986.0, 152273.0, 261734.0, 339451.0, 440073.0 
GO:0007399 BP 2.34e-08 46/1669   328/29107 D04 nervous system development               43.0, 1128.0, 1742.0, 2931.0, 3785.0, 3984.0, 4062.0, 4486.0, 4681.0, 4761.0, 4900.0, 5026.0, 5623.0, 6601.0, 7025.0, 8128.0, 8193.0, 8326.0, 8448.0, 8822.0, 9094.0, 9148.0, 9253.0, 9362.0, 9542.0, 10280.0, 10570.0, 10603.0, 10612.0, 10858.0, 22997.0, 23138.0, 25791.0, 27111.0, 51195.0, 51466.0, 55201.0, 55715.0, 57787.0, 57801.0, 64207.0, 79064.0, 81544.0, 84878.0, 146713.0, 100532736.0 
GO:0007165 BP 3.09e-07 103/1669  1075/29107 D04 signal transduction                      109.0, 115.0, 238.0, 268.0, 575.0, 613.0, 816.0, 1128.0, 1132.0, 1135.0, 1137.0, 1139.0, 1141.0, 1382.0, 1455.0, 1742.0, 1893.0, 2245.0, 2621.0, 2797.0, 2931.0, 3359.0, 3487.0, 3623.0, 3706.0, 3984.0, 4043.0, 4058.0, 4294.0, 4486.0, 4681.0, 4900.0, 5026.0, 5116.0, 5138.0, 5143.0, 5293.0, 5317.0, 5526.0, 5580.0, 5623.0, 5662.0, 5754.0, 5891.0, 5905.0, 5909.0, 5914.0, 6300.0, 6320.0, 6455.0, 6714.0, 6778.0, 7025.0, 7088.0, 7187.0, 7410.0, 7425.0, 7434.0, 7791.0, 8045.0, 8174.0, 8718.0, 8742.0, 8817.0, 8822.0, 8911.0, 9028.0, 9048.0, 9127.0, 9379.0, 9392.0, 9536.0, 9542.0, 9547.0, 9610.0, 10235.0, 10446.0, 10494.0, 10817.0, 11142.0, 30818.0, 30819.0, 51676.0, 54328.0, 54472.0, 54776.0, 54922.0, 57159.0, 57524.0, 64748.0, 64780.0, 79948.0, 80728.0, 81532.0, 84435.0, 114900.0, 151176.0, 160622.0, 222663.0, 261734.0, 286077.0, 348094.0, 100532736.0 
GO:0018105 BP 1.47e-06 27/1669   170/29107 D09 peptidyl-serine phosphorylation          156.0, 815.0, 1455.0, 1609.0, 2011.0, 2621.0, 2931.0, 4294.0, 5155.0, 5310.0, 5580.0, 5595.0, 6300.0, 6714.0, 7786.0, 8569.0, 8986.0, 9024.0, 9149.0, 22983.0, 23139.0, 25989.0, 84446.0, 84630.0, 139728.0, 282974.0, 388228.0 
GO:0035556 BP 2.10e-06 48/1669   402/29107 D05 intracellular signal transduction        109.0, 112.0, 115.0, 147.0, 1609.0, 1613.0, 2011.0, 3654.0, 5502.0, 5580.0, 5595.0, 5596.0, 5600.0, 5871.0, 5891.0, 6300.0, 6714.0, 7786.0, 8525.0, 8569.0, 8986.0, 9024.0, 9344.0, 9542.0, 9649.0, 10019.0, 10603.0, 10636.0, 22983.0, 23139.0, 23178.0, 23263.0, 23268.0, 27111.0, 51676.0, 54584.0, 54849.0, 56924.0, 57787.0, 57799.0, 65268.0, 80851.0, 84254.0, 84446.0, 140459.0, 225689.0, 282974.0, 342667.0 
GO:0014059 BP 2.74e-06 10/1669    29/29107 D08 regulation of dopamine secretion         1137.0, 1141.0, 1813.0, 2912.0, 3351.0, 6861.0, 9066.0, 51760.0, 84258.0, 91683.0 
GO:0046777 BP 2.91e-06 27/1669   176/29107 D08 protein autophosphorylation              238.0, 613.0, 815.0, 816.0, 1455.0, 1613.0, 2011.0, 2046.0, 2049.0, 2869.0, 3654.0, 4294.0, 6714.0, 6794.0, 7786.0, 8569.0, 8711.0, 9149.0, 9344.0, 10494.0, 23178.0, 23400.0, 25989.0, 29904.0, 65268.0, 84206.0, 225689.0 
GO:0050790 BP 4.26e-06 49/1669   426/29107 D03 regulation of catalytic activity         375.0, 823.0, 1508.0, 4326.0, 4924.0, 5476.0, 5526.0, 5662.0, 6002.0, 8818.0, 9024.0, 9265.0, 9605.0, 9610.0, 9649.0, 9815.0, 9826.0, 9828.0, 10044.0, 10300.0, 10811.0, 10893.0, 10900.0, 22898.0, 23101.0, 23263.0, 23268.0, 28964.0, 51195.0, 54509.0, 57449.0, 57465.0, 80728.0, 84033.0, 84079.0, 84315.0, 84988.0, 85442.0, 115557.0, 116988.0, 124056.0, 163688.0, 192111.0, 221002.0, 259173.0, 390637.0, 414918.0, 440073.0, 440193.0 
GO:0007268 BP 5.16e-06 33/1669   245/29107 D07 chemical synaptic transmission           774.0, 782.0, 784.0, 1128.0, 1132.0, 1135.0, 1137.0, 1139.0, 1141.0, 1621.0, 1742.0, 2912.0, 2914.0, 3061.0, 3274.0, 3351.0, 3359.0, 3362.0, 3749.0, 3777.0, 3780.0, 3785.0, 3798.0, 4923.0, 6861.0, 8448.0, 8913.0, 9094.0, 9362.0, 9379.0, 10815.0, 11255.0, 30819.0 
GO:0006813 BP 5.55e-06 15/1669    68/29107 D07 potassium ion transport                  3749.0, 3754.0, 3755.0, 3761.0, 3768.0, 3777.0, 3780.0, 6833.0, 9132.0, 9196.0, 23415.0, 23416.0, 30819.0, 50801.0, 51305.0 
GO:0034765 BP 6.20e-06 20/1669   113/29107 D06 regulation of ion transmembrane transport 610.0, 774.0, 3748.0, 3749.0, 3754.0, 3761.0, 3767.0, 3768.0, 3785.0, 8911.0, 8912.0, 8913.0, 9132.0, 23415.0, 23416.0, 50801.0, 56660.0, 57657.0, 81033.0, 219931.0 
GO:0045892 BP 6.86e-06 58/1669   548/29107 D10 negative regulation of transcription, DNA-templated 166.0, 605.0, 1408.0, 1487.0, 2295.0, 2621.0, 3159.0, 3607.0, 4221.0, 4294.0, 4861.0, 5119.0, 5155.0, 5195.0, 5914.0, 6601.0, 6714.0, 7026.0, 7067.0, 7088.0, 7290.0, 7329.0, 8193.0, 8314.0, 8553.0, 8841.0, 9572.0, 9647.0, 9686.0, 10522.0, 11007.0, 22893.0, 22955.0, 23119.0, 51085.0, 51222.0, 51341.0, 55689.0, 56981.0, 57659.0, 57761.0, 57805.0, 65998.0, 81559.0, 84148.0, 84215.0, 84858.0, 90993.0, 112939.0, 115950.0, 117581.0, 126374.0, 144097.0, 153090.0, 155061.0, 283248.0, 387893.0, 642658.0 
GO:0045956 BP 8.61e-06  7/1669    15/29107 D10 positive regulation of calcium ion-dependent exocytosis 375.0, 8447.0, 8911.0, 8912.0, 8913.0, 8941.0, 9066.0 
GO:0071880 BP 1.45e-05  7/1669    16/29107 D08 adenylate cyclase-activating adrenergic receptor signaling pathway 115.0, 146.0, 147.0, 150.0, 152.0, 153.0, 1813.0 
GO:0045746 BP 1.83e-05 10/1669    35/29107 D07 negative regulation of Notch signaling pathway 408.0, 1746.0, 9148.0, 51162.0, 51341.0, 55343.0, 65989.0, 84934.0, 92714.0, 441478.0 
GO:0048167 BP 1.92e-05 12/1669    50/29107 D07 regulation of synaptic plasticity        575.0, 2906.0, 3706.0, 4137.0, 5914.0, 6376.0, 7425.0, 10458.0, 11178.0, 57338.0, 84446.0, 84502.0 
GO:0060079 BP 2.84e-05 13/1669    60/29107 D05 excitatory postsynaptic potential        409.0, 1135.0, 1137.0, 1139.0, 1141.0, 1813.0, 2901.0, 2906.0, 2931.0, 5026.0, 9127.0, 23542.0, 124925.0 
GO:0008277 BP 3.54e-05 11/1669    45/29107 D06 regulation of G protein-coupled receptor signaling pathway 1609.0, 2869.0, 2870.0, 6002.0, 9815.0, 10636.0, 10868.0, 22844.0, 28964.0, 55625.0, 123041.0 
GO:0007613 BP 3.73e-05 15/1669    79/29107 D06 memory                                   1139.0, 1141.0, 1621.0, 3675.0, 4137.0, 4835.0, 6543.0, 6833.0, 8704.0, 10347.0, 23373.0, 50801.0, 56924.0, 57338.0, 85358.0 
GO:0016567 BP 4.19e-05 50/1669   479/29107 D09 protein ubiquitination                   408.0, 409.0, 899.0, 997.0, 1840.0, 4761.0, 7126.0, 7332.0, 9820.0, 10296.0, 10422.0, 11237.0, 23066.0, 23220.0, 23338.0, 26262.0, 26267.0, 51127.0, 51676.0, 54461.0, 54492.0, 57159.0, 57574.0, 57799.0, 63891.0, 64207.0, 79102.0, 79786.0, 79791.0, 81559.0, 81786.0, 84231.0, 84461.0, 92714.0, 92979.0, 93611.0, 114088.0, 114804.0, 115290.0, 122416.0, 126433.0, 140459.0, 144699.0, 153769.0, 196403.0, 200312.0, 283219.0, 339451.0, 344558.0, 727800.0 
GO:0090129 BP 6.39e-05  5/1669     9/29107 D07 positive regulation of synapse maturation 816.0, 4761.0, 9148.0, 22859.0, 153090.0 
GO:0030010 BP 7.21e-05  9/1669    33/29107 D03 establishment of cell polarity           2011.0, 5310.0, 6794.0, 7476.0, 9024.0, 9826.0, 23625.0, 55083.0, 84446.0 
GO:0071277 BP 8.99e-05 15/1669    85/29107 D06 cellular response to calcium ion         246.0, 2039.0, 4761.0, 6331.0, 6861.0, 7226.0, 9066.0, 9362.0, 10235.0, 27132.0, 29904.0, 51760.0, 79085.0, 84258.0, 91683.0 
GO:0051056 BP 9.57e-05 18/1669   115/29107 D07 regulation of small GTPase mediated signal transduction 29.0, 613.0, 2245.0, 5909.0, 7410.0, 9826.0, 9828.0, 23108.0, 23263.0, 23268.0, 23616.0, 25791.0, 54509.0, 57449.0, 80728.0, 84033.0, 115557.0, 152273.0 
GO:0035195 BP 1.90e-08  6/1669   557/29107 D09 gene silencing by miRNA                  55384.0, 126374.0, 406908.0, 406924.0, 406929.0, 574038.0 
GO:0050911 BP 1.33e-06  4/1669   401/29107 D05 detection of chemical stimulus involved in sensory perception of smell 1258.0, 120776.0, 123041.0, 338755.0 
GO:0005737 CC 9.52e-23 423/1669  4724/29107 D02 cytoplasm                                109.0, 147.0, 150.0, 152.0, 156.0, 203.0, 375.0, 408.0, 409.0, 421.0, 815.0, 816.0, 823.0, 899.0, 1001.0, 1382.0, 1408.0, 1455.0, 1571.0, 1609.0, 1613.0, 1621.0, 1627.0, 1742.0, 1838.0, 1840.0, 1850.0, 1938.0, 2011.0, 2016.0, 2068.0, 2101.0, 2175.0, 2245.0, 2550.0, 2621.0, 2646.0, 2720.0, 2783.0, 2784.0, 2869.0, 2870.0, 2931.0, 3351.0, 3359.0, 3508.0, 3614.0, 3623.0, 3654.0, 3706.0, 3927.0, 3980.0, 3984.0, 4137.0, 4141.0, 4221.0, 4294.0, 4647.0, 4771.0, 4794.0, 4796.0, 4843.0, 5002.0, 5127.0, 5138.0, 5155.0, 5252.0, 5293.0, 5310.0, 5317.0, 5452.0, 5502.0, 5526.0, 5580.0, 5595.0, 5596.0, 5600.0, 5780.0, 5817.0, 5875.0, 5886.0, 5891.0, 5905.0, 5909.0, 5914.0, 6002.0, 6257.0, 6300.0, 6320.0, 6455.0, 6472.0, 6665.0, 6676.0, 6714.0, 6721.0, 6722.0, 6753.0, 6754.0, 6794.0, 6799.0, 6817.0, 7016.0, 7030.0, 7126.0, 7329.0, 7332.0, 7375.0, 7732.0, 7781.0, 7786.0, 7791.0, 8045.0, 8193.0, 8313.0, 8314.0, 8326.0, 8447.0, 8525.0, 8553.0, 8563.0, 8569.0, 8711.0, 8817.0, 8822.0, 8841.0, 8913.0, 8941.0, 8986.0, 9024.0, 9127.0, 9170.0, 9196.0, 9253.0, 9256.0, 9258.0, 9344.0, 9392.0, 9401.0, 9501.0, 9572.0, 9600.0, 9610.0, 9649.0, 9751.0, 9755.0, 9762.0, 9764.0, 9796.0, 9807.0, 9820.0, 9826.0, 9905.0, 9962.0, 10044.0, 10296.0, 10300.0, 10309.0, 10361.0, 10381.0, 10458.0, 10460.0, 10494.0, 10498.0, 10518.0, 10522.0, 10587.0, 10603.0, 10612.0, 10615.0, 10634.0, 10636.0, 10667.0, 10801.0, 10817.0, 10868.0, 10921.0, 11007.0, 11054.0, 11142.0, 11151.0, 11156.0, 11158.0, 11178.0, 11187.0, 11188.0, 11189.0, 22885.0, 22906.0, 22983.0, 23101.0, 23108.0, 23109.0, 23139.0, 23162.0, 23170.0, 23178.0, 23237.0, 23255.0, 23263.0, 23299.0, 23363.0, 23373.0, 23384.0, 23413.0, 23510.0, 23542.0, 23552.0, 23567.0, 23625.0, 25794.0, 25817.0, 25920.0, 25989.0, 26012.0, 26168.0, 26267.0, 27006.0, 27111.0, 27124.0, 27132.0, 27148.0, 27175.0, 27254.0, 28960.0, 29888.0, 29904.0, 29911.0, 29925.0, 29993.0, 30000.0, 30815.0, 30819.0, 50853.0, 51066.0, 51085.0, 51087.0, 51127.0, 51168.0, 51177.0, 51332.0, 51341.0, 51466.0, 51477.0, 51548.0, 51807.0, 54461.0, 54472.0, 54522.0, 54550.0, 54776.0, 54784.0, 54997.0, 55036.0, 55083.0, 55107.0, 55224.0, 55316.0, 55337.0, 55512.0, 55654.0, 55684.0, 55691.0, 55715.0, 55764.0, 55815.0, 55909.0, 56603.0, 56666.0, 56893.0, 56924.0, 57026.0, 57125.0, 57159.0, 57214.0, 57410.0, 57449.0, 57465.0, 57524.0, 57596.0, 57605.0, 57662.0, 57707.0, 57731.0, 57787.0, 57805.0, 60509.0, 60677.0, 60678.0, 60680.0, 63876.0, 63891.0, 63941.0, 64210.0, 64223.0, 64780.0, 65268.0, 65992.0, 65999.0, 79007.0, 79109.0, 79140.0, 79187.0, 79363.0, 79567.0, 79616.0, 79661.0, 79734.0, 79867.0, 79930.0, 80178.0, 80325.0, 80700.0, 80728.0, 80789.0, 80851.0, 81532.0, 81559.0, 81570.0, 81786.0, 81848.0, 83394.0, 83538.0, 83541.0, 83547.0, 83605.0, 83667.0, 83742.0, 84254.0, 84331.0, 84446.0, 84448.0, 84461.0, 84630.0, 84632.0, 84687.0, 84766.0, 84861.0, 84922.0, 84934.0, 85409.0, 89891.0, 90120.0, 90668.0, 90678.0, 90990.0, 92558.0, 92714.0, 93145.0, 93611.0, 112939.0, 113220.0, 114088.0, 114804.0, 115290.0, 115557.0, 116225.0, 116986.0, 116988.0, 117581.0, 123041.0, 123803.0, 123872.0, 124044.0, 124045.0, 124056.0, 126282.0, 126433.0, 126520.0, 127281.0, 128434.0, 129138.0, 130540.0, 137902.0, 139728.0, 140775.0, 140901.0, 144347.0, 144699.0, 146206.0, 146547.0, 146713.0, 147906.0, 147968.0, 150209.0, 150379.0, 152273.0, 153090.0, 155061.0, 157285.0, 163688.0, 196383.0, 196403.0, 200942.0, 201191.0, 202500.0, 220001.0, 222229.0, 225689.0, 246176.0, 255043.0, 255101.0, 283638.0, 284001.0, 284131.0, 284805.0, 286077.0, 338692.0, 339983.0, 342977.0, 348262.0, 388228.0, 388341.0, 388886.0, 390637.0, 402381.0, 406929.0, 440193.0, 440730.0, 440854.0, 642574.0, 643338.0, 729440.0, 100533183.0 
GO:0005886 CC 3.09e-22 406/1669  4502/29107 D03 plasma membrane                          21.0, 43.0, 109.0, 112.0, 115.0, 146.0, 147.0, 150.0, 152.0, 153.0, 156.0, 160.0, 238.0, 246.0, 249.0, 375.0, 408.0, 409.0, 421.0, 432.0, 433.0, 495.0, 527.0, 540.0, 575.0, 576.0, 610.0, 682.0, 747.0, 752.0, 762.0, 774.0, 782.0, 823.0, 977.0, 1001.0, 1002.0, 1128.0, 1132.0, 1135.0, 1137.0, 1139.0, 1141.0, 1258.0, 1394.0, 1395.0, 1455.0, 1609.0, 1627.0, 1636.0, 1742.0, 1813.0, 1838.0, 1938.0, 1951.0, 2011.0, 2039.0, 2046.0, 2049.0, 2051.0, 2155.0, 2319.0, 2532.0, 2550.0, 2583.0, 2622.0, 2686.0, 2781.0, 2817.0, 2826.0, 2869.0, 2870.0, 2901.0, 2906.0, 2912.0, 2914.0, 3061.0, 3177.0, 3274.0, 3351.0, 3359.0, 3362.0, 3632.0, 3654.0, 3675.0, 3700.0, 3714.0, 3748.0, 3749.0, 3754.0, 3755.0, 3757.0, 3761.0, 3767.0, 3768.0, 3777.0, 3780.0, 3785.0, 4037.0, 4043.0, 4058.0, 4061.0, 4062.0, 4137.0, 4185.0, 4241.0, 4326.0, 4352.0, 4486.0, 4771.0, 4843.0, 4923.0, 4987.0, 5002.0, 5026.0, 5045.0, 5064.0, 5127.0, 5138.0, 5293.0, 5310.0, 5317.0, 5361.0, 5413.0, 5580.0, 5595.0, 5657.0, 5754.0, 5798.0, 5817.0, 5875.0, 6002.0, 6331.0, 6376.0, 6382.0, 6508.0, 6534.0, 6543.0, 6545.0, 6553.0, 6567.0, 6573.0, 6578.0, 6712.0, 6714.0, 6753.0, 6754.0, 6833.0, 6861.0, 7036.0, 7087.0, 7226.0, 7375.0, 7410.0, 7433.0, 7434.0, 7473.0, 7476.0, 7477.0, 7781.0, 7786.0, 7791.0, 8111.0, 8174.0, 8292.0, 8326.0, 8372.0, 8447.0, 8501.0, 8514.0, 8525.0, 8643.0, 8694.0, 8714.0, 8718.0, 8728.0, 8742.0, 8764.0, 8841.0, 8913.0, 8938.0, 8941.0, 9066.0, 9127.0, 9132.0, 9145.0, 9148.0, 9170.0, 9196.0, 9265.0, 9340.0, 9362.0, 9379.0, 9390.0, 9398.0, 9466.0, 9478.0, 9542.0, 9545.0, 9610.0, 9649.0, 9718.0, 9721.0, 9827.0, 9962.0, 10019.0, 10071.0, 10235.0, 10300.0, 10347.0, 10422.0, 10423.0, 10458.0, 10555.0, 10603.0, 10636.0, 10817.0, 10864.0, 10867.0, 10900.0, 10999.0, 11151.0, 11156.0, 11182.0, 11187.0, 11188.0, 11250.0, 11255.0, 11343.0, 22801.0, 22808.0, 22844.0, 22859.0, 22979.0, 22983.0, 23108.0, 23139.0, 23221.0, 23223.0, 23237.0, 23263.0, 23299.0, 23373.0, 23413.0, 23415.0, 23416.0, 23551.0, 23762.0, 25921.0, 25960.0, 26012.0, 27111.0, 27112.0, 27124.0, 27132.0, 27239.0, 29924.0, 29985.0, 29993.0, 30815.0, 30818.0, 30819.0, 50801.0, 50855.0, 50944.0, 51206.0, 51305.0, 51458.0, 51754.0, 51760.0, 53822.0, 54328.0, 54509.0, 54550.0, 54997.0, 55040.0, 55107.0, 55243.0, 55262.0, 55361.0, 55362.0, 55512.0, 55620.0, 55630.0, 55654.0, 55920.0, 56654.0, 56666.0, 56894.0, 56937.0, 57026.0, 57125.0, 57198.0, 57214.0, 57338.0, 57419.0, 57449.0, 57465.0, 57497.0, 57582.0, 57611.0, 57622.0, 57657.0, 57731.0, 57761.0, 57799.0, 58512.0, 59284.0, 64101.0, 64137.0, 64218.0, 64241.0, 64284.0, 64743.0, 64780.0, 64837.0, 65078.0, 65268.0, 66004.0, 66035.0, 78999.0, 79109.0, 79180.0, 79465.0, 79729.0, 79930.0, 79955.0, 80115.0, 80325.0, 80727.0, 80758.0, 80772.0, 80852.0, 81029.0, 81033.0, 81619.0, 83742.0, 84033.0, 84079.0, 84231.0, 84258.0, 84435.0, 84502.0, 84623.0, 84632.0, 84687.0, 84766.0, 84866.0, 84894.0, 84958.0, 84988.0, 85409.0, 90249.0, 90668.0, 91433.0, 91522.0, 91608.0, 91683.0, 92714.0, 94030.0, 112476.0, 114804.0, 115098.0, 115557.0, 116225.0, 120776.0, 123041.0, 123591.0, 123872.0, 124056.0, 124925.0, 124935.0, 128434.0, 130612.0, 136227.0, 139285.0, 146206.0, 146760.0, 151056.0, 152273.0, 153090.0, 160622.0, 162515.0, 164091.0, 221935.0, 221955.0, 222663.0, 222962.0, 246176.0, 255057.0, 255101.0, 266727.0, 283463.0, 284656.0, 338692.0, 338755.0, 340348.0, 349667.0, 375323.0, 387509.0, 389813.0, 399473.0, 400451.0, 503542.0, 643338.0, 100507050.0 
GO:0030425 CC 1.94e-18 75/1669   423/29107 D05 dendrite                                 115.0, 575.0, 1128.0, 1132.0, 1137.0, 1152.0, 1395.0, 1627.0, 1762.0, 1813.0, 1838.0, 2002.0, 2011.0, 2049.0, 2550.0, 2784.0, 2901.0, 2912.0, 3274.0, 3351.0, 3362.0, 3632.0, 4137.0, 5905.0, 5909.0, 5914.0, 6002.0, 6543.0, 9362.0, 9572.0, 10381.0, 10612.0, 10636.0, 10815.0, 10858.0, 11255.0, 22906.0, 22983.0, 23046.0, 23138.0, 23162.0, 23373.0, 23413.0, 25921.0, 26012.0, 29888.0, 30818.0, 50944.0, 54550.0, 55201.0, 55361.0, 56850.0, 57125.0, 57657.0, 57706.0, 57787.0, 57795.0, 64284.0, 66004.0, 80758.0, 80852.0, 84623.0, 84687.0, 85442.0, 114088.0, 114783.0, 118813.0, 123591.0, 126129.0, 153090.0, 201191.0, 254263.0, 349667.0, 375323.0, 392617.0 
GO:0014069 CC 3.75e-13 47/1669   248/29107 D04 postsynaptic density                     375.0, 408.0, 409.0, 575.0, 815.0, 1627.0, 1742.0, 1813.0, 1838.0, 2039.0, 4900.0, 5064.0, 6543.0, 6714.0, 7732.0, 8525.0, 9127.0, 9148.0, 9478.0, 9762.0, 10280.0, 10636.0, 11178.0, 11346.0, 22859.0, 22997.0, 23373.0, 23413.0, 23542.0, 23623.0, 26012.0, 28964.0, 29904.0, 50944.0, 58512.0, 80852.0, 84435.0, 84687.0, 85358.0, 160622.0, 201191.0, 254263.0, 339451.0, 388135.0, 400745.0, 440073.0, 440829.0 
GO:0016021 CC 5.03e-13 301/1669  3525/29107 D03 integral component of membrane           21.0, 109.0, 115.0, 433.0, 527.0, 575.0, 576.0, 1001.0, 1135.0, 1137.0, 1139.0, 1141.0, 1394.0, 1534.0, 1621.0, 1636.0, 1798.0, 1951.0, 1954.0, 2134.0, 2137.0, 2532.0, 2686.0, 2907.0, 3177.0, 3748.0, 3749.0, 3754.0, 3755.0, 3768.0, 3785.0, 3954.0, 4037.0, 4185.0, 4248.0, 4352.0, 4513.0, 5002.0, 5195.0, 5310.0, 5447.0, 5740.0, 5798.0, 5817.0, 6331.0, 6376.0, 6482.0, 6483.0, 6487.0, 6545.0, 6553.0, 6567.0, 6892.0, 7732.0, 8128.0, 8165.0, 8174.0, 8326.0, 8459.0, 8534.0, 8643.0, 8694.0, 8703.0, 8704.0, 8714.0, 8728.0, 8764.0, 8912.0, 9091.0, 9132.0, 9143.0, 9340.0, 9344.0, 9379.0, 9381.0, 9390.0, 9398.0, 9486.0, 9536.0, 9537.0, 9542.0, 9718.0, 9751.0, 9854.0, 9906.0, 9962.0, 9993.0, 10280.0, 10347.0, 10423.0, 10446.0, 10554.0, 10555.0, 10712.0, 10858.0, 10999.0, 11068.0, 11182.0, 11237.0, 11250.0, 11282.0, 11285.0, 22859.0, 22997.0, 23017.0, 23151.0, 23223.0, 23359.0, 23400.0, 23416.0, 23457.0, 23467.0, 25789.0, 25851.0, 25907.0, 25921.0, 25960.0, 27090.0, 27112.0, 27239.0, 29801.0, 29985.0, 30815.0, 50614.0, 50651.0, 51061.0, 51172.0, 51222.0, 51246.0, 51286.0, 51754.0, 53822.0, 54328.0, 54437.0, 54480.0, 54681.0, 54814.0, 54972.0, 55116.0, 55210.0, 55238.0, 55321.0, 55343.0, 55362.0, 55625.0, 55654.0, 56063.0, 56654.0, 56666.0, 56834.0, 56894.0, 56937.0, 56967.0, 57106.0, 57125.0, 57210.0, 57338.0, 57452.0, 57523.0, 57574.0, 57582.0, 57611.0, 57633.0, 64090.0, 64131.0, 64137.0, 64377.0, 64405.0, 64409.0, 64753.0, 65989.0, 65990.0, 66035.0, 78987.0, 79041.0, 79064.0, 79065.0, 79085.0, 79102.0, 79143.0, 79147.0, 79369.0, 79586.0, 79701.0, 79751.0, 79847.0, 79867.0, 80148.0, 80228.0, 80235.0, 80332.0, 80381.0, 80757.0, 80758.0, 80789.0, 81544.0, 83723.0, 83742.0, 84258.0, 84287.0, 84435.0, 84502.0, 84561.0, 84623.0, 84814.0, 84866.0, 84867.0, 84894.0, 85352.0, 89792.0, 90120.0, 90249.0, 90342.0, 90993.0, 91179.0, 91522.0, 91683.0, 92609.0, 92840.0, 92979.0, 93109.0, 113452.0, 114783.0, 114789.0, 114794.0, 118881.0, 120776.0, 124842.0, 124925.0, 124935.0, 125170.0, 126792.0, 130612.0, 131540.0, 137964.0, 138311.0, 144110.0, 144404.0, 146227.0, 146664.0, 148753.0, 148930.0, 151056.0, 161145.0, 162515.0, 164091.0, 192111.0, 199974.0, 200312.0, 201164.0, 203054.0, 203062.0, 219931.0, 221935.0, 221955.0, 222962.0, 253982.0, 254531.0, 255043.0, 255057.0, 255101.0, 255783.0, 283358.0, 283521.0, 283985.0, 284069.0, 284339.0, 284427.0, 284439.0, 284613.0, 284723.0, 285093.0, 285368.0, 285973.0, 338755.0, 339453.0, 339983.0, 340393.0, 374378.0, 374819.0, 375057.0, 375323.0, 387509.0, 388021.0, 392617.0, 400451.0, 401399.0, 404217.0, 439921.0, 440400.0, 441151.0, 441381.0, 642968.0, 643988.0, 645191.0, 645426.0, 646658.0, 654429.0, 728661.0, 100130519.0, 100507050.0 
GO:0000139 CC 4.56e-12 78/1669   587/29107 D05 Golgi membrane                           162.0, 375.0, 408.0, 540.0, 682.0, 1571.0, 1813.0, 2523.0, 2583.0, 2590.0, 4248.0, 5045.0, 5155.0, 5310.0, 5768.0, 5871.0, 5909.0, 6482.0, 6483.0, 6487.0, 6721.0, 6892.0, 8128.0, 8459.0, 8534.0, 8703.0, 8704.0, 8906.0, 8943.0, 9088.0, 9265.0, 9381.0, 9382.0, 9394.0, 9478.0, 9486.0, 9609.0, 9718.0, 9827.0, 10347.0, 10494.0, 11237.0, 11282.0, 11285.0, 23162.0, 25789.0, 25837.0, 26056.0, 27090.0, 29801.0, 30815.0, 50614.0, 54480.0, 54814.0, 54972.0, 55343.0, 55512.0, 55625.0, 56894.0, 56937.0, 57134.0, 57452.0, 57574.0, 64131.0, 64377.0, 64409.0, 79147.0, 79369.0, 79586.0, 83723.0, 84766.0, 92979.0, 114783.0, 126792.0, 131540.0, 146664.0, 374378.0, 401647.0 
GO:0043005 CC 2.90e-10 51/1669   339/29107 D04 neuron projection                        375.0, 815.0, 816.0, 1135.0, 1137.0, 1139.0, 1141.0, 1394.0, 1742.0, 2046.0, 2049.0, 2051.0, 3359.0, 3780.0, 3984.0, 4137.0, 4352.0, 4771.0, 4987.0, 5127.0, 6376.0, 6714.0, 6753.0, 6754.0, 7226.0, 7732.0, 7781.0, 8448.0, 8911.0, 8912.0, 8913.0, 8941.0, 9344.0, 9751.0, 10235.0, 22859.0, 22983.0, 22997.0, 23294.0, 23400.0, 26012.0, 50944.0, 55361.0, 57576.0, 57787.0, 65078.0, 84079.0, 85358.0, 114757.0, 284656.0, 349667.0 
GO:0098978 CC 4.63e-10 50/1669   333/29107 D04 glutamatergic synapse                    29.0, 152.0, 375.0, 613.0, 1128.0, 1487.0, 1609.0, 1627.0, 1742.0, 1813.0, 2319.0, 2901.0, 3359.0, 4900.0, 6455.0, 6712.0, 6714.0, 7476.0, 7781.0, 8326.0, 8525.0, 8541.0, 8943.0, 9127.0, 9256.0, 10458.0, 10636.0, 10815.0, 11151.0, 22885.0, 23237.0, 23373.0, 23413.0, 23467.0, 50944.0, 56850.0, 58512.0, 59284.0, 64101.0, 65078.0, 78999.0, 80728.0, 80758.0, 80852.0, 84435.0, 94030.0, 112476.0, 126129.0, 160622.0, 254263.0 
GO:0005829 CC 7.28e-10 401/1669  5293/29107 D02 cytosol                                  29.0, 156.0, 160.0, 162.0, 203.0, 246.0, 271.0, 375.0, 408.0, 409.0, 572.0, 578.0, 582.0, 613.0, 752.0, 766.0, 784.0, 815.0, 816.0, 823.0, 899.0, 977.0, 997.0, 1152.0, 1382.0, 1408.0, 1455.0, 1609.0, 1627.0, 1742.0, 1801.0, 1820.0, 1840.0, 1850.0, 1938.0, 2039.0, 2049.0, 2051.0, 2068.0, 2245.0, 2622.0, 2645.0, 2646.0, 2781.0, 2783.0, 2784.0, 2817.0, 2869.0, 2931.0, 3083.0, 3159.0, 3614.0, 3619.0, 3654.0, 3706.0, 3767.0, 3798.0, 3984.0, 4137.0, 4141.0, 4145.0, 4221.0, 4298.0, 4647.0, 4771.0, 4794.0, 4835.0, 4843.0, 4900.0, 5026.0, 5116.0, 5119.0, 5127.0, 5138.0, 5143.0, 5164.0, 5195.0, 5198.0, 5261.0, 5293.0, 5361.0, 5372.0, 5409.0, 5447.0, 5526.0, 5580.0, 5595.0, 5596.0, 5600.0, 5605.0, 5657.0, 5875.0, 5886.0, 5905.0, 5909.0, 5914.0, 6002.0, 6300.0, 6455.0, 6472.0, 6618.0, 6712.0, 6714.0, 6721.0, 6723.0, 6778.0, 6794.0, 6799.0, 6817.0, 6878.0, 7016.0, 7025.0, 7026.0, 7030.0, 7064.0, 7067.0, 7088.0, 7126.0, 7139.0, 7187.0, 7329.0, 7332.0, 7375.0, 7378.0, 7407.0, 7410.0, 7786.0, 7791.0, 8165.0, 8313.0, 8314.0, 8497.0, 8514.0, 8525.0, 8541.0, 8566.0, 8569.0, 8703.0, 8718.0, 8841.0, 8938.0, 8986.0, 9066.0, 9088.0, 9094.0, 9244.0, 9256.0, 9260.0, 9265.0, 9344.0, 9381.0, 9491.0, 9600.0, 9610.0, 9647.0, 9701.0, 9727.0, 9807.0, 9811.0, 9820.0, 9826.0, 9827.0, 9828.0, 9853.0, 9942.0, 9986.0, 10019.0, 10235.0, 10280.0, 10300.0, 10422.0, 10458.0, 10460.0, 10498.0, 10570.0, 10587.0, 10603.0, 10615.0, 10785.0, 10811.0, 10815.0, 10844.0, 10849.0, 10868.0, 10900.0, 10921.0, 11151.0, 11188.0, 11190.0, 11343.0, 11346.0, 22844.0, 22870.0, 22898.0, 22906.0, 22979.0, 23066.0, 23108.0, 23164.0, 23178.0, 23220.0, 23223.0, 23237.0, 23263.0, 23268.0, 23294.0, 23299.0, 23363.0, 23373.0, 23396.0, 23491.0, 23492.0, 23616.0, 23623.0, 23762.0, 25791.0, 26038.0, 26153.0, 26205.0, 26267.0, 26284.0, 27111.0, 27124.0, 27148.0, 27175.0, 27232.0, 27351.0, 27352.0, 28960.0, 28964.0, 29801.0, 29903.0, 29904.0, 29911.0, 29924.0, 29993.0, 30818.0, 50855.0, 50944.0, 51085.0, 51332.0, 51466.0, 51477.0, 51517.0, 51654.0, 51676.0, 54461.0, 54472.0, 54492.0, 54535.0, 54620.0, 54890.0, 54997.0, 55201.0, 55224.0, 55229.0, 55317.0, 55337.0, 55361.0, 55509.0, 55615.0, 55620.0, 55643.0, 55665.0, 55670.0, 55684.0, 55715.0, 55920.0, 56850.0, 56893.0, 56924.0, 56981.0, 57026.0, 57410.0, 57449.0, 57482.0, 57491.0, 57558.0, 57576.0, 57605.0, 57623.0, 57659.0, 57706.0, 57707.0, 57731.0, 57732.0, 57761.0, 57787.0, 58157.0, 58498.0, 59344.0, 60509.0, 63891.0, 64210.0, 64223.0, 64780.0, 64837.0, 65263.0, 65268.0, 65999.0, 79109.0, 79147.0, 79172.0, 79586.0, 79661.0, 79791.0, 80028.0, 80115.0, 80148.0, 80152.0, 80223.0, 80325.0, 80700.0, 80728.0, 80758.0, 80772.0, 80774.0, 80789.0, 80852.0, 81532.0, 81559.0, 81848.0, 83394.0, 83547.0, 83667.0, 83743.0, 83931.0, 84033.0, 84067.0, 84079.0, 84206.0, 84254.0, 84261.0, 84315.0, 84501.0, 84618.0, 84630.0, 84632.0, 84688.0, 84861.0, 84937.0, 85358.0, 89891.0, 90678.0, 91433.0, 91544.0, 93426.0, 93611.0, 94032.0, 114757.0, 115098.0, 115290.0, 115557.0, 116986.0, 118813.0, 122416.0, 123591.0, 123872.0, 124045.0, 125058.0, 126433.0, 126567.0, 127281.0, 128312.0, 129880.0, 130497.0, 131669.0, 138429.0, 139285.0, 140459.0, 144699.0, 146330.0, 148022.0, 150209.0, 150379.0, 150726.0, 152273.0, 153090.0, 155061.0, 157285.0, 162466.0, 171568.0, 192668.0, 196383.0, 200942.0, 219931.0, 221002.0, 254122.0, 259173.0, 260434.0, 261734.0, 340602.0, 342667.0, 374569.0, 387893.0, 414918.0, 440073.0, 503542.0, 653784.0, 727800.0, 100885848.0 
GO:0045211 CC 5.04e-09 28/1669   139/29107 D05 postsynaptic membrane                    408.0, 409.0, 747.0, 1132.0, 1135.0, 1137.0, 1139.0, 1627.0, 1742.0, 2550.0, 2901.0, 3748.0, 3761.0, 4900.0, 11178.0, 22997.0, 23017.0, 23109.0, 50944.0, 80852.0, 84966.0, 85358.0, 160622.0, 221955.0, 254263.0, 375323.0, 392862.0, 440829.0 
GO:0043197 CC 5.33e-09 30/1669   157/29107 D06 dendritic spine                          29.0, 408.0, 409.0, 575.0, 613.0, 815.0, 1742.0, 1813.0, 3706.0, 4137.0, 4923.0, 5662.0, 6543.0, 9127.0, 9148.0, 9572.0, 9762.0, 10636.0, 11178.0, 11346.0, 23237.0, 29888.0, 29904.0, 50944.0, 58498.0, 64101.0, 85358.0, 112476.0, 124925.0, 254263.0 
GO:0043025 CC 1.24e-08 49/1669   355/29107 D03 neuronal cell body                       152.0, 1137.0, 1152.0, 2002.0, 2931.0, 3359.0, 3623.0, 3767.0, 3780.0, 4137.0, 4352.0, 4900.0, 5372.0, 5798.0, 5909.0, 6376.0, 6543.0, 6712.0, 6861.0, 9127.0, 9751.0, 10300.0, 10381.0, 10458.0, 22983.0, 23237.0, 23373.0, 23400.0, 23542.0, 55201.0, 55238.0, 55361.0, 57125.0, 57657.0, 57706.0, 57731.0, 57795.0, 59284.0, 64284.0, 65078.0, 79791.0, 84630.0, 84687.0, 85442.0, 114757.0, 124925.0, 148930.0, 153090.0, 339451.0 
GO:0045202 CC 3.31e-08 53/1669   407/29107 D03 synapse                                  43.0, 156.0, 774.0, 782.0, 784.0, 816.0, 1128.0, 1132.0, 1135.0, 1137.0, 1139.0, 1141.0, 1621.0, 1742.0, 1838.0, 1938.0, 2817.0, 3061.0, 3274.0, 3359.0, 3362.0, 3749.0, 3777.0, 3780.0, 3785.0, 3798.0, 4061.0, 4062.0, 4647.0, 5798.0, 6002.0, 6543.0, 8497.0, 8514.0, 8913.0, 9094.0, 9362.0, 9762.0, 10235.0, 11255.0, 22859.0, 23268.0, 23363.0, 26012.0, 29993.0, 30819.0, 55201.0, 57596.0, 66004.0, 93145.0, 116225.0, 221935.0, 254263.0 
GO:0005887 CC 2.81e-07 128/1669  1413/29107 D04 integral component of plasma membrane    109.0, 112.0, 115.0, 146.0, 147.0, 150.0, 152.0, 153.0, 238.0, 432.0, 495.0, 540.0, 575.0, 576.0, 610.0, 682.0, 977.0, 1002.0, 1128.0, 1132.0, 1135.0, 1137.0, 1139.0, 1141.0, 1209.0, 1394.0, 1395.0, 1813.0, 2046.0, 2049.0, 2051.0, 2523.0, 2550.0, 2826.0, 2906.0, 2912.0, 2914.0, 3061.0, 3177.0, 3274.0, 3351.0, 3359.0, 3362.0, 3714.0, 3757.0, 3767.0, 3777.0, 3785.0, 4058.0, 4486.0, 4923.0, 4987.0, 5026.0, 5310.0, 5361.0, 5754.0, 6382.0, 6508.0, 6534.0, 6543.0, 6567.0, 6573.0, 6578.0, 6753.0, 6754.0, 7036.0, 7087.0, 7226.0, 7433.0, 7434.0, 7781.0, 8111.0, 8501.0, 8718.0, 8742.0, 8912.0, 9028.0, 9127.0, 9170.0, 9394.0, 9466.0, 9962.0, 9986.0, 10071.0, 10296.0, 10500.0, 10501.0, 10864.0, 10867.0, 10893.0, 11255.0, 22859.0, 23415.0, 23416.0, 26262.0, 28968.0, 50801.0, 51063.0, 51206.0, 51305.0, 51308.0, 51458.0, 55107.0, 55243.0, 55361.0, 55515.0, 55630.0, 56098.0, 56660.0, 57198.0, 57419.0, 57657.0, 57715.0, 64218.0, 64241.0, 64748.0, 65078.0, 79948.0, 81033.0, 81619.0, 84033.0, 84623.0, 84895.0, 123041.0, 123591.0, 162515.0, 284656.0, 340348.0 
GO:0031410 CC 3.65e-07 40/1669   293/29107 D06 cytoplasmic vesicle                      408.0, 409.0, 540.0, 2039.0, 2319.0, 2914.0, 4987.0, 5064.0, 7016.0, 7036.0, 7425.0, 8372.0, 9344.0, 9853.0, 10280.0, 22898.0, 22906.0, 23046.0, 23138.0, 23162.0, 23221.0, 23299.0, 23623.0, 25851.0, 51458.0, 54509.0, 55361.0, 55630.0, 56893.0, 64137.0, 79109.0, 84231.0, 85409.0, 90342.0, 92714.0, 122416.0, 130540.0, 130612.0, 225689.0, 285973.0 
GO:0031012 CC 6.10e-07 35/1669   245/29107 D03 extracellular matrix                     249.0, 1101.0, 1289.0, 1893.0, 2199.0, 2817.0, 4326.0, 7473.0, 7476.0, 8292.0, 8425.0, 9719.0, 10417.0, 10446.0, 10893.0, 11095.0, 50509.0, 57633.0, 81577.0, 81794.0, 84467.0, 84894.0, 91522.0, 114794.0, 129804.0, 146760.0, 162466.0, 169044.0, 170689.0, 170691.0, 256158.0, 349667.0, 392617.0, 441381.0, 645191.0 
GO:0005912 CC 7.48e-06 25/1669   164/29107 D05 adherens junction                        421.0, 1001.0, 2319.0, 4771.0, 5317.0, 5817.0, 7791.0, 9260.0, 9265.0, 10458.0, 11007.0, 11187.0, 23396.0, 23616.0, 55691.0, 57619.0, 57731.0, 64405.0, 84687.0, 84966.0, 114800.0, 126374.0, 317762.0, 340348.0, 389813.0 
GO:0005768 CC 1.17e-05 37/1669   296/29107 D07 endosome                                 152.0, 408.0, 409.0, 682.0, 1394.0, 1609.0, 1636.0, 2319.0, 2817.0, 3767.0, 4043.0, 5798.0, 7126.0, 7187.0, 7732.0, 7781.0, 9362.0, 9545.0, 9727.0, 25837.0, 29924.0, 29993.0, 55040.0, 55361.0, 57799.0, 64284.0, 79065.0, 80148.0, 80700.0, 81552.0, 84258.0, 84440.0, 84937.0, 90060.0, 116986.0, 200312.0, 254122.0 
GO:0043204 CC 1.20e-05 24/1669   158/29107 D02 perikaryon                               1762.0, 1813.0, 2901.0, 3748.0, 3798.0, 4923.0, 5798.0, 6543.0, 7226.0, 7732.0, 9148.0, 9362.0, 10815.0, 11346.0, 23109.0, 26012.0, 55361.0, 58157.0, 65078.0, 85442.0, 123591.0, 146713.0, 146760.0, 349667.0 
GO:0005794 CC 1.42e-05 90/1669   988/29107 D05 Golgi apparatus                          43.0, 109.0, 162.0, 540.0, 762.0, 2134.0, 2137.0, 2245.0, 2523.0, 2583.0, 2590.0, 2622.0, 2720.0, 2907.0, 4043.0, 4352.0, 4923.0, 5138.0, 5310.0, 5595.0, 5605.0, 5768.0, 5798.0, 7425.0, 8326.0, 8459.0, 8703.0, 8704.0, 8728.0, 8841.0, 8906.0, 8943.0, 9088.0, 9382.0, 9390.0, 9486.0, 9547.0, 9609.0, 9820.0, 9906.0, 10347.0, 10422.0, 10423.0, 10458.0, 10494.0, 10612.0, 11237.0, 11285.0, 23017.0, 23062.0, 23268.0, 23299.0, 23363.0, 23413.0, 23623.0, 25837.0, 26056.0, 27111.0, 29801.0, 30818.0, 50614.0, 54814.0, 54890.0, 54972.0, 55343.0, 55625.0, 57198.0, 57410.0, 57452.0, 63941.0, 64409.0, 79109.0, 79147.0, 79567.0, 80772.0, 81786.0, 84287.0, 91461.0, 126792.0, 131540.0, 136227.0, 146664.0, 152273.0, 225689.0, 266727.0, 283358.0, 374378.0, 400451.0, 646658.0, 728661.0 
GO:0005815 CC 1.85e-05 18/1669   102/29107 D02 microtubule organizing center            816.0, 5119.0, 10844.0, 11190.0, 23170.0, 23384.0, 57410.0, 57576.0, 57787.0, 64210.0, 79661.0, 80700.0, 83541.0, 84766.0, 90990.0, 115098.0, 222229.0, 729440.0 
GO:0008076 CC 2.72e-05 15/1669    77/29107 D07 voltage-gated potassium channel complex  610.0, 3748.0, 3749.0, 3754.0, 3755.0, 3757.0, 3761.0, 3780.0, 3785.0, 8514.0, 9132.0, 9196.0, 23415.0, 30818.0, 30819.0 
GO:0016020 CC 2.87e-05 167/1669  2121/29107 D02 membrane                                 29.0, 43.0, 109.0, 112.0, 156.0, 160.0, 246.0, 249.0, 540.0, 613.0, 682.0, 752.0, 762.0, 784.0, 823.0, 977.0, 1128.0, 1137.0, 1209.0, 1291.0, 1455.0, 1621.0, 1798.0, 1938.0, 2011.0, 2319.0, 2523.0, 2583.0, 2590.0, 2783.0, 2870.0, 3241.0, 3508.0, 3632.0, 3798.0, 3984.0, 4058.0, 4137.0, 4141.0, 4145.0, 4513.0, 4771.0, 4924.0, 5002.0, 5045.0, 5116.0, 5195.0, 5293.0, 5447.0, 5476.0, 5909.0, 6376.0, 6482.0, 6508.0, 6534.0, 6543.0, 6578.0, 6794.0, 6833.0, 7781.0, 7786.0, 8165.0, 8174.0, 8514.0, 8711.0, 8714.0, 8906.0, 8941.0, 8943.0, 9028.0, 9088.0, 9362.0, 9392.0, 9401.0, 9486.0, 9491.0, 9536.0, 9600.0, 9826.0, 9827.0, 9986.0, 9993.0, 10280.0, 10300.0, 10423.0, 10554.0, 10844.0, 10864.0, 10999.0, 11054.0, 11151.0, 11182.0, 11188.0, 11343.0, 22801.0, 23659.0, 23762.0, 25789.0, 25791.0, 25921.0, 25953.0, 26012.0, 26038.0, 28964.0, 29888.0, 29985.0, 50651.0, 50944.0, 51195.0, 51308.0, 51332.0, 51466.0, 54020.0, 54480.0, 54814.0, 55116.0, 55361.0, 55654.0, 55764.0, 55920.0, 56894.0, 57210.0, 57222.0, 57410.0, 57524.0, 57596.0, 57605.0, 57707.0, 57731.0, 64090.0, 64210.0, 64837.0, 79065.0, 79143.0, 79567.0, 79701.0, 79707.0, 80228.0, 80789.0, 83394.0, 84079.0, 84439.0, 84766.0, 84814.0, 84937.0, 90678.0, 90993.0, 112476.0, 116986.0, 123041.0, 126792.0, 136853.0, 137964.0, 138429.0, 144404.0, 146206.0, 150379.0, 168507.0, 196383.0, 200312.0, 254531.0, 255043.0, 285126.0, 317781.0, 375323.0, 646658.0, 100507050.0 
GO:0048471 CC 4.02e-05 68/1669   713/29107 D02 perinuclear region of cytoplasm          43.0, 375.0, 433.0, 540.0, 575.0, 762.0, 1508.0, 2039.0, 2319.0, 2590.0, 2720.0, 2783.0, 3675.0, 3757.0, 3798.0, 4771.0, 4843.0, 5138.0, 5143.0, 5580.0, 5605.0, 5905.0, 5914.0, 6331.0, 6376.0, 6714.0, 6861.0, 7016.0, 7059.0, 8326.0, 8742.0, 9024.0, 9148.0, 9478.0, 9491.0, 9536.0, 9647.0, 9811.0, 9820.0, 10801.0, 10868.0, 11190.0, 22906.0, 23108.0, 23162.0, 23363.0, 23413.0, 29993.0, 54472.0, 54922.0, 55040.0, 55201.0, 55243.0, 55815.0, 56893.0, 57449.0, 57799.0, 80758.0, 81532.0, 81544.0, 84630.0, 84688.0, 124925.0, 131540.0, 160622.0, 338692.0, 342977.0, 388591.0 
GO:0060170 CC 6.43e-05 12/1669    56/29107 D05 ciliary membrane                         109.0, 582.0, 1258.0, 1813.0, 5310.0, 6753.0, 23288.0, 79867.0, 85358.0, 129880.0, 168507.0, 192668.0 
GO:0032580 CC 7.29e-05 16/1669    93/29107 D04 Golgi cisterna membrane                  2523.0, 2590.0, 4924.0, 6483.0, 6487.0, 8703.0, 8704.0, 9600.0, 11285.0, 51172.0, 54480.0, 64090.0, 79586.0, 89792.0, 126792.0, 283358.0 
GO:0005930 CC 7.58e-05 18/1669   113/29107 D02 axoneme                                  582.0, 1770.0, 2622.0, 9742.0, 10801.0, 26160.0, 54777.0, 55036.0, 57576.0, 57662.0, 83538.0, 85452.0, 89891.0, 123872.0, 129880.0, 144406.0, 146754.0, 221421.0 
GO:0098793 CC 8.54e-05 17/1669   104/29107 D02 presynapse                               1609.0, 2914.0, 3177.0, 6455.0, 6543.0, 6712.0, 7476.0, 8447.0, 8938.0, 9379.0, 10858.0, 11255.0, 23268.0, 23396.0, 65078.0, 112476.0, 222962.0 
GO:0030424 CC 8.98e-05 37/1669   324/29107 D05 axon                                     29.0, 115.0, 613.0, 682.0, 1813.0, 2912.0, 2931.0, 3359.0, 3508.0, 3748.0, 3749.0, 4137.0, 4900.0, 5064.0, 5909.0, 6543.0, 6861.0, 9344.0, 9362.0, 10044.0, 10381.0, 11151.0, 22859.0, 22983.0, 23138.0, 23162.0, 54550.0, 55238.0, 56850.0, 57449.0, 84623.0, 114783.0, 118813.0, 126129.0, 128434.0, 153090.0, 349667.0 
GO:0015629 CC 8.98e-05 30/1669   246/29107 D06 actin cytoskeleton                       1627.0, 2039.0, 4647.0, 5914.0, 7625.0, 7791.0, 9260.0, 9344.0, 10458.0, 10801.0, 11346.0, 22885.0, 22979.0, 23164.0, 23237.0, 23384.0, 25794.0, 50853.0, 51168.0, 54492.0, 55362.0, 55909.0, 57026.0, 63876.0, 64780.0, 84448.0, 84687.0, 146206.0, 201191.0, 339451.0 
GO:0005929 CC 1.37e-04 27/1669   212/29107 D04 cilium                                   109.0, 112.0, 156.0, 1813.0, 2622.0, 3362.0, 5143.0, 5310.0, 5891.0, 6753.0, 9742.0, 23288.0, 23552.0, 26160.0, 27019.0, 55036.0, 55764.0, 57576.0, 79955.0, 80178.0, 89891.0, 115399.0, 168507.0, 192668.0, 196383.0, 199223.0, 389813.0 
GO:0044300 CC 1.47e-04  4/1669     6/29107 D06 cerebellar mossy fiber                   1742.0, 59284.0, 94030.0, 153090.0 
GO:0043198 CC 1.51e-04  9/1669    36/29107 D02 dendritic shaft                          4923.0, 10458.0, 11178.0, 27124.0, 65078.0, 84502.0, 84623.0, 124925.0, 254263.0 
GO:0032154 CC 1.74e-04 11/1669    53/29107 D04 cleavage furrow                          3359.0, 4221.0, 4771.0, 5662.0, 9600.0, 9727.0, 57026.0, 79187.0, 84440.0, 84501.0, 256158.0 
GO:0099061 CC 3.30e-04 10/1669    48/29107 D08 integral component of postsynaptic density membrane 152.0, 1128.0, 2901.0, 57497.0, 57622.0, 59284.0, 64101.0, 78999.0, 94030.0, 254263.0 
GO:0005874 CC 3.59e-04 33/1669   298/29107 D06 microtubule                              1770.0, 2622.0, 2931.0, 3619.0, 3798.0, 4137.0, 5116.0, 5605.0, 8514.0, 10300.0, 10381.0, 10458.0, 10636.0, 10801.0, 23046.0, 23623.0, 26153.0, 27019.0, 27175.0, 29911.0, 51807.0, 55083.0, 55201.0, 55920.0, 57159.0, 57576.0, 57619.0, 64837.0, 79187.0, 90990.0, 113220.0, 146754.0, 283638.0 
GO:0042734 CC 4.00e-04 11/1669    58/29107 D05 presynaptic membrane                     2550.0, 2912.0, 3748.0, 5138.0, 9751.0, 22859.0, 55361.0, 57706.0, 84966.0, 94030.0, 112476.0 
GO:0098685 CC 4.64e-04 13/1669    78/29107 D04 Schaffer collateral - CA1 synapse        29.0, 153.0, 613.0, 1128.0, 2550.0, 6455.0, 7476.0, 10458.0, 10815.0, 50944.0, 57497.0, 64101.0, 160622.0 
GO:0070382 CC 5.04e-04  7/1669    26/29107 D08 exocytic vesicle                         6861.0, 9066.0, 51760.0, 84258.0, 84958.0, 85409.0, 91683.0 
GO:0005891 CC 6.47e-04  7/1669    27/29107 D07 voltage-gated calcium channel complex    774.0, 782.0, 784.0, 8911.0, 8912.0, 8913.0, 59284.0 
GO:0036064 CC 6.82e-04 20/1669   155/29107 D03 ciliary basal body                       2622.0, 9742.0, 10615.0, 11158.0, 11190.0, 26160.0, 55764.0, 57576.0, 57662.0, 57787.0, 79363.0, 83547.0, 89891.0, 129880.0, 148930.0, 196383.0, 225689.0, 246176.0, 261734.0, 729440.0 
GO:0005739 CC 7.82e-04 104/1669  1307/29107 D05 mitochondrion                            513.0, 540.0, 572.0, 578.0, 622.0, 682.0, 815.0, 823.0, 1152.0, 1408.0, 2002.0, 2011.0, 2645.0, 2646.0, 2931.0, 3607.0, 3767.0, 3954.0, 3980.0, 4137.0, 4513.0, 4833.0, 4923.0, 4967.0, 5164.0, 5447.0, 5580.0, 5595.0, 5605.0, 6300.0, 6472.0, 6714.0, 6794.0, 6833.0, 7187.0, 8165.0, 9256.0, 9727.0, 9751.0, 10295.0, 10587.0, 10667.0, 10849.0, 22906.0, 23151.0, 23203.0, 23410.0, 23761.0, 25953.0, 26056.0, 26284.0, 27113.0, 27440.0, 28960.0, 28964.0, 51073.0, 51116.0, 51286.0, 51654.0, 51754.0, 54938.0, 54998.0, 55210.0, 55316.0, 55361.0, 55735.0, 56181.0, 56953.0, 57017.0, 57505.0, 58157.0, 64837.0, 64975.0, 65083.0, 65990.0, 79085.0, 79575.0, 79680.0, 79922.0, 80119.0, 80207.0, 80324.0, 81570.0, 81855.0, 83451.0, 83605.0, 83667.0, 84300.0, 92609.0, 116447.0, 125170.0, 126129.0, 148022.0, 150209.0, 192111.0, 201164.0, 284106.0, 284427.0, 284439.0, 285367.0, 339983.0, 374887.0, 400916.0, 643338.0 
GO:0030672 CC 9.74e-04 12/1669    74/29107 D08 synaptic vesicle membrane                1813.0, 6833.0, 6861.0, 9066.0, 9143.0, 9145.0, 9381.0, 55361.0, 84937.0, 91683.0, 112476.0, 255057.0 
GO:0099092 CC 1.14e-03  5/1669    15/29107 D06 postsynaptic density, intracellular component 613.0, 5662.0, 6455.0, 10458.0, 80758.0 
GO:0032591 CC 1.14e-03  5/1669    15/29107 D06 dendritic spine membrane                 747.0, 3748.0, 5064.0, 23109.0, 440829.0 
GO:0043679 CC 1.18e-03 10/1669    56/29107 D03 axon terminus                            152.0, 1128.0, 1395.0, 1813.0, 2002.0, 5798.0, 6543.0, 29993.0, 30818.0, 112476.0 
GO:0005515 MF 4.81e-43 984/1669 12418/29107 D02 protein binding                          29.0, 43.0, 112.0, 146.0, 147.0, 150.0, 152.0, 153.0, 156.0, 160.0, 162.0, 166.0, 238.0, 246.0, 249.0, 271.0, 375.0, 408.0, 409.0, 421.0, 432.0, 433.0, 513.0, 527.0, 540.0, 566.0, 572.0, 575.0, 576.0, 578.0, 582.0, 605.0, 607.0, 610.0, 613.0, 682.0, 747.0, 752.0, 762.0, 774.0, 782.0, 784.0, 815.0, 816.0, 823.0, 899.0, 977.0, 997.0, 1128.0, 1137.0, 1139.0, 1141.0, 1152.0, 1209.0, 1258.0, 1289.0, 1382.0, 1394.0, 1395.0, 1397.0, 1408.0, 1417.0, 1455.0, 1487.0, 1508.0, 1534.0, 1609.0, 1613.0, 1621.0, 1627.0, 1628.0, 1742.0, 1746.0, 1770.0, 1798.0, 1801.0, 1813.0, 1820.0, 1838.0, 1840.0, 1893.0, 1938.0, 1951.0, 1954.0, 1961.0, 2002.0, 2011.0, 2016.0, 2039.0, 2049.0, 2063.0, 2068.0, 2101.0, 2134.0, 2137.0, 2155.0, 2175.0, 2199.0, 2319.0, 2550.0, 2590.0, 2621.0, 2622.0, 2645.0, 2646.0, 2686.0, 2720.0, 2781.0, 2783.0, 2784.0, 2826.0, 2869.0, 2870.0, 2906.0, 2907.0, 2912.0, 2931.0, 3083.0, 3159.0, 3241.0, 3351.0, 3359.0, 3362.0, 3487.0, 3508.0, 3607.0, 3619.0, 3623.0, 3632.0, 3654.0, 3675.0, 3700.0, 3714.0, 3749.0, 3754.0, 3757.0, 3761.0, 3767.0, 3768.0, 3785.0, 3798.0, 3914.0, 3927.0, 3954.0, 3980.0, 3984.0, 4043.0, 4058.0, 4061.0, 4062.0, 4097.0, 4137.0, 4145.0, 4150.0, 4221.0, 4241.0, 4248.0, 4298.0, 4330.0, 4352.0, 4486.0, 4513.0, 4625.0, 4647.0, 4665.0, 4681.0, 4771.0, 4794.0, 4796.0, 4798.0, 4802.0, 4807.0, 4833.0, 4835.0, 4839.0, 4843.0, 4923.0, 4924.0, 4967.0, 4987.0, 5002.0, 5045.0, 5064.0, 5089.0, 5116.0, 5119.0, 5127.0, 5138.0, 5155.0, 5164.0, 5195.0, 5199.0, 5252.0, 5261.0, 5293.0, 5310.0, 5317.0, 5372.0, 5409.0, 5413.0, 5447.0, 5463.0, 5502.0, 5526.0, 5580.0, 5595.0, 5596.0, 5600.0, 5605.0, 5657.0, 5662.0, 5740.0, 5754.0, 5780.0, 5798.0, 5817.0, 5871.0, 5875.0, 5886.0, 5905.0, 5909.0, 5914.0, 6002.0, 6253.0, 6257.0, 6300.0, 6320.0, 6331.0, 6376.0, 6382.0, 6455.0, 6472.0, 6487.0, 6508.0, 6601.0, 6656.0, 6665.0, 6676.0, 6714.0, 6721.0, 6722.0, 6723.0, 6753.0, 6778.0, 6794.0, 6799.0, 6817.0, 6878.0, 6892.0, 7008.0, 7016.0, 7025.0, 7026.0, 7030.0, 7036.0, 7059.0, 7064.0, 7067.0, 7087.0, 7088.0, 7126.0, 7127.0, 7139.0, 7187.0, 7290.0, 7329.0, 7332.0, 7343.0, 7375.0, 7407.0, 7410.0, 7433.0, 7448.0, 7473.0, 7476.0, 7477.0, 7480.0, 7703.0, 7732.0, 7776.0, 7781.0, 7786.0, 7791.0, 8045.0, 8165.0, 8292.0, 8313.0, 8314.0, 8372.0, 8425.0, 8448.0, 8497.0, 8501.0, 8514.0, 8525.0, 8534.0, 8541.0, 8553.0, 8563.0, 8569.0, 8646.0, 8694.0, 8711.0, 8728.0, 8742.0, 8764.0, 8818.0, 8822.0, 8841.0, 8906.0, 8911.0, 8912.0, 8938.0, 8943.0, 8986.0, 9028.0, 9048.0, 9066.0, 9088.0, 9091.0, 9094.0, 9132.0, 9143.0, 9145.0, 9149.0, 9170.0, 9196.0, 9203.0, 9244.0, 9253.0, 9256.0, 9258.0, 9260.0, 9265.0, 9344.0, 9362.0, 9382.0, 9392.0, 9394.0, 9401.0, 9466.0, 9478.0, 9491.0, 9501.0, 9536.0, 9545.0, 9547.0, 9572.0, 9600.0, 9605.0, 9609.0, 9610.0, 9647.0, 9686.0, 9697.0, 9701.0, 9719.0, 9721.0, 9727.0, 9742.0, 9751.0, 9755.0, 9807.0, 9811.0, 9815.0, 9820.0, 9826.0, 9827.0, 9828.0, 9853.0, 9854.0, 9858.0, 9906.0, 10019.0, 10036.0, 10044.0, 10217.0, 10280.0, 10290.0, 10295.0, 10300.0, 10309.0, 10322.0, 10361.0, 10381.0, 10406.0, 10417.0, 10422.0, 10423.0, 10458.0, 10460.0, 10474.0, 10494.0, 10498.0, 10501.0, 10518.0, 10522.0, 10554.0, 10570.0, 10587.0, 10603.0, 10612.0, 10615.0, 10634.0, 10636.0, 10667.0, 10712.0, 10785.0, 10793.0, 10801.0, 10811.0, 10815.0, 10817.0, 10844.0, 10864.0, 10868.0, 10900.0, 10921.0, 10954.0, 11007.0, 11054.0, 11068.0, 11091.0, 11142.0, 11151.0, 11156.0, 11158.0, 11178.0, 11182.0, 11187.0, 11188.0, 11190.0, 11237.0, 11250.0, 11282.0, 11285.0, 11343.0, 11346.0, 22808.0, 22838.0, 22844.0, 22859.0, 22870.0, 22874.0, 22885.0, 22893.0, 22906.0, 22955.0, 22979.0, 22980.0, 22983.0, 23017.0, 23062.0, 23066.0, 23108.0, 23109.0, 23119.0, 23125.0, 23138.0, 23139.0, 23151.0, 23162.0, 23164.0, 23170.0, 23178.0, 23201.0, 23203.0, 23207.0, 23221.0, 23237.0, 23246.0, 23268.0, 23288.0, 23294.0, 23299.0, 23324.0, 23338.0, 23363.0, 23373.0, 23384.0, 23396.0, 23400.0, 23410.0, 23413.0, 23416.0, 23457.0, 23466.0, 23492.0, 23514.0, 23542.0, 23552.0, 23567.0, 23616.0, 23623.0, 23762.0, 25791.0, 25794.0, 25803.0, 25837.0, 25851.0, 25900.0, 25920.0, 25921.0, 25953.0, 25960.0, 25989.0, 26056.0, 26145.0, 26153.0, 26168.0, 26205.0, 26267.0, 26284.0, 27019.0, 27111.0, 27113.0, 27124.0, 27132.0, 27148.0, 27153.0, 27156.0, 27232.0, 27239.0, 27254.0, 27351.0, 27352.0, 28955.0, 28960.0, 28964.0, 28992.0, 29888.0, 29890.0, 29903.0, 29911.0, 29924.0, 29925.0, 29965.0, 29993.0, 30000.0, 30815.0, 30818.0, 30819.0, 50855.0, 50944.0, 51061.0, 51073.0, 51078.0, 51127.0, 51162.0, 51172.0, 51177.0, 51206.0, 51222.0, 51233.0, 51246.0, 51286.0, 51307.0, 51308.0, 51341.0, 51458.0, 51466.0, 51477.0, 51517.0, 51548.0, 51676.0, 51754.0, 51760.0, 51807.0, 53822.0, 54461.0, 54472.0, 54492.0, 54535.0, 54550.0, 54620.0, 54776.0, 54784.0, 54785.0, 54825.0, 54922.0, 54938.0, 54997.0, 54998.0, 55040.0, 55049.0, 55090.0, 55107.0, 55201.0, 55210.0, 55220.0, 55222.0, 55224.0, 55231.0, 55238.0, 55243.0, 55257.0, 55262.0, 55295.0, 55317.0, 55337.0, 55361.0, 55506.0, 55509.0, 55512.0, 55515.0, 55615.0, 55620.0, 55643.0, 55670.0, 55684.0, 55689.0, 55715.0, 55721.0, 55734.0, 55735.0, 55764.0, 55815.0, 55909.0, 55920.0, 56063.0, 56181.0, 56603.0, 56654.0, 56850.0, 56893.0, 56894.0, 56924.0, 56937.0, 56961.0, 56981.0, 57017.0, 57026.0, 57125.0, 57134.0, 57159.0, 57184.0, 57198.0, 57214.0, 57222.0, 57338.0, 57418.0, 57465.0, 57473.0, 57482.0, 57491.0, 57505.0, 57524.0, 57596.0, 57611.0, 57633.0, 57657.0, 57659.0, 57662.0, 57707.0, 57715.0, 57731.0, 57732.0, 57761.0, 57787.0, 57801.0, 57805.0, 58157.0, 58495.0, 58498.0, 58512.0, 59284.0, 59344.0, 60680.0, 63876.0, 63941.0, 64090.0, 64101.0, 64137.0, 64207.0, 64210.0, 64218.0, 64223.0, 64241.0, 64284.0, 64377.0, 64748.0, 64780.0, 64837.0, 64897.0, 64975.0, 65078.0, 65083.0, 65263.0, 65990.0, 65992.0, 65999.0, 78987.0, 78999.0, 79016.0, 79065.0, 79085.0, 79096.0, 79102.0, 79109.0, 79140.0, 79143.0, 79172.0, 79363.0, 79465.0, 79567.0, 79575.0, 79616.0, 79637.0, 79680.0, 79696.0, 79707.0, 79734.0, 79786.0, 79791.0, 79847.0, 79922.0, 79930.0, 79955.0, 80020.0, 80148.0, 80152.0, 80178.0, 80228.0, 80325.0, 80381.0, 80700.0, 80714.0, 80742.0, 80757.0, 80758.0, 80774.0, 80789.0, 80851.0, 81532.0, 81544.0, 81559.0, 81570.0, 81619.0, 81621.0, 81786.0, 81794.0, 81848.0, 81932.0, 83394.0, 83538.0, 83541.0, 83547.0, 83605.0, 83667.0, 83743.0, 83855.0, 83931.0, 84033.0, 84067.0, 84079.0, 84080.0, 84148.0, 84215.0, 84221.0, 84231.0, 84254.0, 84258.0, 84261.0, 84287.0, 84300.0, 84304.0, 84310.0, 84315.0, 84331.0, 84440.0, 84461.0, 84502.0, 84561.0, 84618.0, 84623.0, 84687.0, 84688.0, 84766.0, 84807.0, 84823.0, 84858.0, 84861.0, 84866.0, 84867.0, 84878.0, 84894.0, 84895.0, 84934.0, 84937.0, 84940.0, 84954.0, 84958.0, 84967.0, 84988.0, 85352.0, 85358.0, 85395.0, 85409.0, 89792.0, 89891.0, 89944.0, 90060.0, 90120.0, 90288.0, 90557.0, 90678.0, 90780.0, 90993.0, 91056.0, 91179.0, 91433.0, 91522.0, 91544.0, 91608.0, 92609.0, 92714.0, 92840.0, 93099.0, 93145.0, 93426.0, 93611.0, 93624.0, 112476.0, 112939.0, 113000.0, 113452.0, 114088.0, 114757.0, 114783.0, 114800.0, 114818.0, 114824.0, 114898.0, 114900.0, 114991.0, 115290.0, 115399.0, 115950.0, 116225.0, 116986.0, 117581.0, 118813.0, 118881.0, 122953.0, 123591.0, 123803.0, 124044.0, 124045.0, 124056.0, 124925.0, 124935.0, 125058.0, 125170.0, 126129.0, 126282.0, 126374.0, 126433.0, 127281.0, 128434.0, 129138.0, 129880.0, 130540.0, 130557.0, 130813.0, 131669.0, 135398.0, 136051.0, 138311.0, 138428.0, 139285.0, 140459.0, 140706.0, 140730.0, 140775.0, 140831.0, 140901.0, 144097.0, 144110.0, 144347.0, 144404.0, 144699.0, 146433.0, 146664.0, 146760.0, 147965.0, 148022.0, 148753.0, 148979.0, 149473.0, 150379.0, 152273.0, 153090.0, 153769.0, 155061.0, 155382.0, 157285.0, 161145.0, 161882.0, 162466.0, 162515.0, 163688.0, 164091.0, 168507.0, 168544.0, 170302.0, 170394.0, 170463.0, 171568.0, 192111.0, 192668.0, 196383.0, 196403.0, 199720.0, 201164.0, 203054.0, 219931.0, 220001.0, 221421.0, 221424.0, 221955.0, 222229.0, 222663.0, 225689.0, 246176.0, 253769.0, 254122.0, 254263.0, 255043.0, 259173.0, 260434.0, 261734.0, 282974.0, 283219.0, 283248.0, 283373.0, 283985.0, 284001.0, 284131.0, 284338.0, 284352.0, 284439.0, 284613.0, 284656.0, 285093.0, 285367.0, 285596.0, 286077.0, 286336.0, 339230.0, 339344.0, 339451.0, 339983.0, 340348.0, 340359.0, 340602.0, 342667.0, 342977.0, 344558.0, 348262.0, 353497.0, 374569.0, 374887.0, 375057.0, 375323.0, 387893.0, 388135.0, 388591.0, 400916.0, 401647.0, 402381.0, 440193.0, 440400.0, 441478.0, 550631.0, 642658.0, 642968.0, 653247.0, 653319.0, 653784.0, 727800.0, 729440.0, 100132341.0, 100532736.0, 100533183.0 
GO:0005085 MF 4.45e-10 39/1669   223/29107 D05 guanyl-nucleotide exchange factor activity 29.0, 153.0, 613.0, 2245.0, 4924.0, 5662.0, 7410.0, 9265.0, 9605.0, 9610.0, 9649.0, 9826.0, 9827.0, 9828.0, 10044.0, 10235.0, 22898.0, 23101.0, 23263.0, 23268.0, 25791.0, 51195.0, 54509.0, 55920.0, 57449.0, 57706.0, 80851.0, 84033.0, 84079.0, 84315.0, 85442.0, 115557.0, 140775.0, 152273.0, 221002.0, 390637.0, 414918.0, 440073.0, 440193.0 
GO:0005524 MF 4.59e-10 142/1669  1458/29107 D08 ATP binding                              21.0, 109.0, 112.0, 115.0, 156.0, 203.0, 238.0, 495.0, 513.0, 540.0, 613.0, 774.0, 815.0, 816.0, 997.0, 1152.0, 1455.0, 1609.0, 1613.0, 1770.0, 2011.0, 2046.0, 2049.0, 2051.0, 2068.0, 2645.0, 2869.0, 2870.0, 2931.0, 3508.0, 3654.0, 3706.0, 3767.0, 3798.0, 3980.0, 3984.0, 4058.0, 4141.0, 4145.0, 4294.0, 4486.0, 4625.0, 4647.0, 4833.0, 5026.0, 5127.0, 5164.0, 5198.0, 5261.0, 5293.0, 5580.0, 5595.0, 5596.0, 5600.0, 5605.0, 5754.0, 5871.0, 5891.0, 6300.0, 6714.0, 6794.0, 6833.0, 7016.0, 7329.0, 7332.0, 7407.0, 7786.0, 8525.0, 8566.0, 8569.0, 8711.0, 8714.0, 8986.0, 9024.0, 9088.0, 9127.0, 9149.0, 9344.0, 9401.0, 9807.0, 9942.0, 10290.0, 10295.0, 10347.0, 10494.0, 10667.0, 22983.0, 23046.0, 23139.0, 23170.0, 23178.0, 23396.0, 23400.0, 23457.0, 23552.0, 25989.0, 26038.0, 26153.0, 27148.0, 27433.0, 29904.0, 51168.0, 54938.0, 55083.0, 55210.0, 55224.0, 55229.0, 55361.0, 56924.0, 57198.0, 57410.0, 57505.0, 57576.0, 57761.0, 57787.0, 64137.0, 64241.0, 65268.0, 79707.0, 80119.0, 81570.0, 83694.0, 83931.0, 84033.0, 84254.0, 84446.0, 84630.0, 90990.0, 91461.0, 113220.0, 114783.0, 116986.0, 126520.0, 138429.0, 139728.0, 140901.0, 146754.0, 225689.0, 282974.0, 284656.0, 317781.0, 388228.0 
GO:0004674 MF 1.27e-09 55/1669   396/29107 D06 protein serine/threonine kinase activity 613.0, 815.0, 816.0, 1455.0, 1613.0, 2011.0, 2869.0, 2931.0, 3654.0, 3984.0, 4294.0, 5127.0, 5261.0, 5580.0, 5595.0, 5596.0, 5600.0, 5605.0, 5871.0, 5891.0, 6300.0, 6794.0, 7016.0, 7786.0, 8569.0, 8986.0, 9024.0, 9088.0, 9149.0, 9344.0, 10290.0, 10295.0, 10494.0, 22983.0, 23139.0, 23178.0, 23552.0, 25989.0, 27148.0, 56924.0, 57787.0, 65268.0, 83694.0, 83931.0, 84033.0, 84254.0, 84446.0, 84630.0, 114783.0, 139728.0, 140901.0, 203054.0, 225689.0, 282974.0, 388228.0 
GO:0106310 MF 2.75e-09 51/1669   359/29107 D06 protein serine kinase activity           613.0, 815.0, 816.0, 1455.0, 1613.0, 2011.0, 2931.0, 3654.0, 3984.0, 4294.0, 5127.0, 5580.0, 5595.0, 5596.0, 5600.0, 5605.0, 5871.0, 5891.0, 6300.0, 6794.0, 7016.0, 7786.0, 8569.0, 8986.0, 9024.0, 9088.0, 9149.0, 9344.0, 10290.0, 10494.0, 22983.0, 23139.0, 23178.0, 23552.0, 25989.0, 27148.0, 56924.0, 57787.0, 65268.0, 83694.0, 83931.0, 84033.0, 84254.0, 84446.0, 84630.0, 114783.0, 139728.0, 140901.0, 225689.0, 282974.0, 388228.0 
GO:0005249 MF 1.02e-07 16/1669    58/29107 D09 voltage-gated potassium channel activity 610.0, 3748.0, 3749.0, 3754.0, 3755.0, 3757.0, 3767.0, 3785.0, 8514.0, 9132.0, 9196.0, 23415.0, 23416.0, 51305.0, 57657.0, 81033.0 
GO:0031267 MF 1.04e-06 36/1669   259/29107 D05 small GTPase binding                     752.0, 1613.0, 2245.0, 2622.0, 3706.0, 5875.0, 5905.0, 5909.0, 7126.0, 9501.0, 9727.0, 9827.0, 9853.0, 9905.0, 10811.0, 22870.0, 23062.0, 23299.0, 26056.0, 27352.0, 30000.0, 50855.0, 55654.0, 55920.0, 57706.0, 64780.0, 79109.0, 80223.0, 83547.0, 84079.0, 84440.0, 84958.0, 92558.0, 140730.0, 152273.0, 160622.0 
GO:0048018 MF 2.68e-06 12/1669    42/29107 D04 receptor ligand activity                 2621.0, 4043.0, 4681.0, 7473.0, 7476.0, 7477.0, 7480.0, 7484.0, 8742.0, 25817.0, 80326.0, 100532736.0 
GO:0005267 MF 2.74e-06 10/1669    29/29107 D08 potassium channel activity               3749.0, 3754.0, 3755.0, 3777.0, 6833.0, 9132.0, 30818.0, 50801.0, 51305.0, 79041.0 
GO:0046872 MF 4.37e-06 183/1669  2297/29107 D04 metal ion binding                        109.0, 112.0, 115.0, 249.0, 271.0, 432.0, 578.0, 747.0, 815.0, 1289.0, 1534.0, 1609.0, 1798.0, 1961.0, 2068.0, 2137.0, 2245.0, 2781.0, 3614.0, 3675.0, 3927.0, 3984.0, 4150.0, 4833.0, 4843.0, 4967.0, 5045.0, 5143.0, 5198.0, 5252.0, 5372.0, 5580.0, 5605.0, 5891.0, 6543.0, 7016.0, 7064.0, 7375.0, 7410.0, 7625.0, 7703.0, 7776.0, 7791.0, 7837.0, 8525.0, 8569.0, 8703.0, 8704.0, 8728.0, 8912.0, 9088.0, 9148.0, 9260.0, 9379.0, 9501.0, 9647.0, 9718.0, 9755.0, 9797.0, 9815.0, 10194.0, 10217.0, 10296.0, 10322.0, 10417.0, 10494.0, 10522.0, 10793.0, 11068.0, 11282.0, 22801.0, 22838.0, 22885.0, 22901.0, 23119.0, 23203.0, 23324.0, 23338.0, 23467.0, 25953.0, 26038.0, 26145.0, 26205.0, 27132.0, 27148.0, 27153.0, 28964.0, 29799.0, 29965.0, 50614.0, 51078.0, 51222.0, 51333.0, 51341.0, 51654.0, 54492.0, 54784.0, 54849.0, 54890.0, 55107.0, 55229.0, 55316.0, 55512.0, 55734.0, 56953.0, 57452.0, 57473.0, 57623.0, 57659.0, 57732.0, 58157.0, 58495.0, 63891.0, 64131.0, 64207.0, 64241.0, 64409.0, 64780.0, 79586.0, 79696.0, 79759.0, 80742.0, 80774.0, 81532.0, 81794.0, 83482.0, 83855.0, 84033.0, 84148.0, 84215.0, 84304.0, 84448.0, 84627.0, 84858.0, 84878.0, 84922.0, 84937.0, 84954.0, 85508.0, 90678.0, 90780.0, 114783.0, 114804.0, 114991.0, 115509.0, 115950.0, 116225.0, 116986.0, 116988.0, 118813.0, 126374.0, 130497.0, 130557.0, 136051.0, 137902.0, 140685.0, 148979.0, 149076.0, 150209.0, 152273.0, 153769.0, 155061.0, 161882.0, 162466.0, 168544.0, 170691.0, 196403.0, 200312.0, 201164.0, 201501.0, 201514.0, 221833.0, 221955.0, 255374.0, 282974.0, 284106.0, 284459.0, 284613.0, 342667.0, 344558.0, 374378.0, 388569.0, 727800.0 
GO:0008022 MF 1.13e-05 27/1669   189/29107 D03 protein C-terminus binding               160.0, 774.0, 1487.0, 1613.0, 1742.0, 1893.0, 2068.0, 3767.0, 3777.0, 4987.0, 6382.0, 6455.0, 6714.0, 6721.0, 7016.0, 10458.0, 10612.0, 11151.0, 11190.0, 23119.0, 27111.0, 50944.0, 51332.0, 55670.0, 79661.0, 84687.0, 85358.0 
GO:0050321 MF 1.78e-05  8/1669    22/29107 D06 tau-protein kinase activity              2011.0, 2931.0, 5261.0, 9024.0, 9344.0, 57787.0, 84446.0, 84630.0 
GO:0051015 MF 5.06e-05 28/1669   216/29107 D05 actin filament binding                   752.0, 1627.0, 1938.0, 2039.0, 3927.0, 4625.0, 4647.0, 6712.0, 10634.0, 11151.0, 22885.0, 23164.0, 25794.0, 50853.0, 51168.0, 51332.0, 55201.0, 57619.0, 57662.0, 57731.0, 63876.0, 64780.0, 84448.0, 84687.0, 84940.0, 201191.0, 246176.0, 339451.0 
GO:0005509 MF 5.09e-05 67/1669   704/29107 D05 calcium ion binding                      774.0, 823.0, 1001.0, 1002.0, 1951.0, 1954.0, 2155.0, 2199.0, 2621.0, 3026.0, 3241.0, 3714.0, 3954.0, 4924.0, 6861.0, 7059.0, 7226.0, 8425.0, 8447.0, 8448.0, 8938.0, 9066.0, 9362.0, 9381.0, 9478.0, 9600.0, 9727.0, 10235.0, 10518.0, 23413.0, 29904.0, 30818.0, 30819.0, 51162.0, 51760.0, 54550.0, 54681.0, 54825.0, 54997.0, 56098.0, 57134.0, 57605.0, 58498.0, 63941.0, 64405.0, 65989.0, 78987.0, 79085.0, 79180.0, 83394.0, 84206.0, 84258.0, 84440.0, 84467.0, 84766.0, 85409.0, 90288.0, 90342.0, 91683.0, 114789.0, 129804.0, 147968.0, 163688.0, 220001.0, 222663.0, 256158.0, 440854.0 
GO:0097110 MF 9.59e-05 13/1669    67/29107 D03 scaffold protein binding                 1742.0, 2912.0, 3757.0, 5595.0, 5605.0, 6331.0, 6714.0, 7343.0, 8912.0, 8913.0, 10458.0, 50944.0, 85358.0 
GO:0004969 MF 1.47e-04  4/1669     6/29107 D06 histamine receptor activity              3274.0, 3362.0, 11255.0, 51222.0 
GO:0031692 MF 1.88e-04  3/1669     3/29107 D06 alpha-1B adrenergic receptor binding     150.0, 408.0, 409.0 
GO:0008332 MF 1.88e-04  3/1669     3/29107 D10 low voltage-gated calcium channel activity 8911.0, 8912.0, 8913.0 
GO:0099626 MF 1.88e-04  3/1669     3/29107 D11 voltage-gated calcium channel activity involved in regulation of presynaptic cytosolic calcium levels 3351.0, 9256.0, 23413.0 
GO:0008146 MF 2.35e-04  9/1669    38/29107 D04 sulfotransferase activity                6799.0, 6817.0, 8459.0, 8534.0, 9394.0, 9486.0, 64090.0, 64377.0, 89792.0 
GO:0004672 MF 2.41e-04 26/1669   210/29107 D05 protein kinase activity                  156.0, 2869.0, 2870.0, 3654.0, 3984.0, 4058.0, 4294.0, 5164.0, 5580.0, 5754.0, 5891.0, 6714.0, 7016.0, 7786.0, 9088.0, 9149.0, 10290.0, 10494.0, 29904.0, 84687.0, 91461.0, 114783.0, 126520.0, 140901.0, 157285.0, 225689.0 
GO:0004984 MF 2.77e-08  2/1669   399/29107 D04 olfactory receptor activity              120776.0, 338755.0 
GO:1903231 MF 9.93e-05  2/1669   253/29107 D06 mRNA binding involved in posttranscriptional gene silencing 406924.0, 406929.0 
```
