## Supplementary material for "Transcriptional and genetic sex differences for schizophrenia across the dorsolateral prefrontal cortex, hippocampus, and caudate nucleus": Data S4: GO_analysis_module_brown.txt

```
GO:0007268 BP 4.84e-30 67/1516   245/29107 D07 chemical synaptic transmission           273.0, 783.0, 785.0, 869.0, 1129.0, 1131.0, 1392.0, 1740.0, 2257.0, 2554.0, 2556.0, 2557.0, 2558.0, 2561.0, 2562.0, 2566.0, 2567.0, 2572.0, 2742.0, 2744.0, 2890.0, 2891.0, 2898.0, 2903.0, 2904.0, 2911.0, 2915.0, 2917.0, 3269.0, 3355.0, 3356.0, 3361.0, 3363.0, 3736.0, 3751.0, 3786.0, 4885.0, 4889.0, 4986.0, 5179.0, 5594.0, 6014.0, 6327.0, 6505.0, 6511.0, 6616.0, 6854.0, 6857.0, 7804.0, 8001.0, 9177.0, 9229.0, 9378.0, 9456.0, 9495.0, 9607.0, 9899.0, 11245.0, 22829.0, 22987.0, 27115.0, 56122.0, 56126.0, 57502.0, 139411.0, 341359.0, 440279.0 
GO:0007165 BP 6.85e-15 119/1516  1075/29107 D04 signal transduction                      27.0, 91.0, 157.0, 814.0, 885.0, 1040.0, 1114.0, 1131.0, 1392.0, 1432.0, 2131.0, 2132.0, 2254.0, 2257.0, 2258.0, 2259.0, 2554.0, 2556.0, 2557.0, 2558.0, 2561.0, 2562.0, 2566.0, 2567.0, 2742.0, 2774.0, 2782.0, 2890.0, 2891.0, 2932.0, 2977.0, 3479.0, 3631.0, 3708.0, 3815.0, 4659.0, 4856.0, 4952.0, 5144.0, 5179.0, 5291.0, 5529.0, 5532.0, 5563.0, 5579.0, 5581.0, 5593.0, 5594.0, 5602.0, 5604.0, 5608.0, 5899.0, 5912.0, 5915.0, 5979.0, 6456.0, 7188.0, 7529.0, 7532.0, 7533.0, 7804.0, 8001.0, 8036.0, 8428.0, 8473.0, 8590.0, 8622.0, 8792.0, 8808.0, 8821.0, 8874.0, 8882.0, 8945.0, 9177.0, 9223.0, 9308.0, 9462.0, 9495.0, 9575.0, 9607.0, 9890.0, 10040.0, 10125.0, 10144.0, 10486.0, 10602.0, 10673.0, 10681.0, 10752.0, 10846.0, 11122.0, 23035.0, 23092.0, 23236.0, 26297.0, 27115.0, 27330.0, 29953.0, 29967.0, 30811.0, 51440.0, 54769.0, 55346.0, 55714.0, 57144.0, 57569.0, 65059.0, 79442.0, 79822.0, 84144.0, 84451.0, 145957.0, 163404.0, 219790.0, 257068.0, 260425.0, 285704.0, 338811.0, 407738.0 
GO:0007399 BP 5.69e-14 54/1516   328/29107 D04 nervous system development               91.0, 627.0, 869.0, 1129.0, 1131.0, 1641.0, 1678.0, 1859.0, 1946.0, 2250.0, 2257.0, 2258.0, 2259.0, 3084.0, 4045.0, 4208.0, 4745.0, 5067.0, 5126.0, 6310.0, 6326.0, 6327.0, 6334.0, 6595.0, 7182.0, 7224.0, 8507.0, 8874.0, 9079.0, 9201.0, 9211.0, 9615.0, 10152.0, 10178.0, 10439.0, 23040.0, 23092.0, 23230.0, 23543.0, 28969.0, 29767.0, 54715.0, 55777.0, 55800.0, 56124.0, 56135.0, 56138.0, 56142.0, 56143.0, 140767.0, 145957.0, 152330.0, 339479.0, 340533.0 
GO:0051965 BP 2.29e-13 21/1516    56/29107 D07 positive regulation of synapse assembly  577.0, 627.0, 869.0, 3556.0, 7162.0, 9378.0, 22865.0, 23266.0, 23767.0, 23768.0, 26045.0, 54674.0, 57463.0, 64084.0, 80823.0, 114798.0, 139065.0, 147381.0, 158038.0, 347731.0, 347902.0 
GO:0060078 BP 3.88e-13 16/1516    31/29107 D04 regulation of postsynaptic membrane potential 116.0, 2259.0, 2554.0, 2556.0, 2557.0, 2558.0, 2561.0, 2566.0, 2567.0, 2890.0, 2911.0, 2915.0, 3736.0, 3751.0, 116443.0, 401190.0 
GO:0007156 BP 1.21e-10 32/1516   166/29107 D05 homophilic cell adhesion via plasma membrane adhesion molecules 1000.0, 1005.0, 1006.0, 1007.0, 1008.0, 1010.0, 1012.0, 1016.0, 1830.0, 5099.0, 5979.0, 6092.0, 11122.0, 25945.0, 27020.0, 27255.0, 27328.0, 55714.0, 56122.0, 56124.0, 56126.0, 56135.0, 56138.0, 56142.0, 56143.0, 57463.0, 57526.0, 57575.0, 64084.0, 120114.0, 152330.0, 347902.0 
GO:0035556 BP 1.98e-09 52/1516   402/29107 D05 intracellular signal transduction        814.0, 1123.0, 1432.0, 1607.0, 1641.0, 2932.0, 2977.0, 3084.0, 3815.0, 4139.0, 4216.0, 4649.0, 5058.0, 5063.0, 5563.0, 5577.0, 5579.0, 5581.0, 5594.0, 5601.0, 5602.0, 6000.0, 6014.0, 6453.0, 6732.0, 7286.0, 7464.0, 8526.0, 8874.0, 9162.0, 9201.0, 9270.0, 9693.0, 9874.0, 9891.0, 10718.0, 11163.0, 11215.0, 22866.0, 23426.0, 30811.0, 51422.0, 51701.0, 53358.0, 55884.0, 57144.0, 64283.0, 142684.0, 151556.0, 160851.0, 260425.0, 440279.0 
GO:0071805 BP 1.62e-08 24/1516   122/29107 D08 potassium ion transmembrane transport    3736.0, 3737.0, 3738.0, 3739.0, 3747.0, 3751.0, 3752.0, 3775.0, 3778.0, 3781.0, 3786.0, 3787.0, 3788.0, 6616.0, 9312.0, 27012.0, 27133.0, 56479.0, 80333.0, 84679.0, 90134.0, 126755.0, 170850.0, 348980.0 
GO:0034220 BP 1.71e-08 26/1516   141/29107 D05 ion transmembrane transport              488.0, 490.0, 493.0, 1184.0, 2554.0, 2556.0, 2557.0, 2558.0, 2561.0, 2562.0, 2566.0, 2567.0, 2742.0, 2890.0, 2891.0, 2892.0, 2893.0, 2898.0, 5205.0, 8001.0, 9177.0, 23327.0, 63982.0, 133308.0, 203859.0, 441027.0 
GO:0007218 BP 1.91e-08 22/1516   105/29107 D06 neuropeptide signaling pathway           116.0, 2742.0, 2834.0, 4886.0, 4887.0, 4889.0, 4986.0, 4988.0, 5179.0, 6653.0, 6751.0, 6752.0, 8001.0, 9607.0, 9693.0, 10178.0, 22986.0, 51289.0, 84109.0, 84539.0, 114815.0, 344758.0 
GO:0048167 BP 2.10e-08 15/1516    50/29107 D07 regulation of synaptic plasticity        2259.0, 2903.0, 2904.0, 3269.0, 4208.0, 5532.0, 7532.0, 7533.0, 9693.0, 9699.0, 10769.0, 22849.0, 22999.0, 26059.0, 152330.0 
GO:0007626 BP 3.22e-08 18/1516    74/29107 D02 locomotory behavior                      18.0, 793.0, 1996.0, 2911.0, 2915.0, 3084.0, 4887.0, 4986.0, 5649.0, 6505.0, 6616.0, 23230.0, 54112.0, 55084.0, 56172.0, 57144.0, 57679.0, 257194.0 
GO:0007612 BP 3.54e-08 16/1516    59/29107 D06 learning                                 2258.0, 2915.0, 5071.0, 5532.0, 5577.0, 6310.0, 6547.0, 8867.0, 9369.0, 9378.0, 22829.0, 22986.0, 26047.0, 57144.0, 57502.0, 440275.0 
GO:0034765 BP 7.71e-08 22/1516   113/29107 D06 regulation of ion transmembrane transport 3737.0, 3738.0, 3739.0, 3751.0, 3752.0, 3760.0, 3763.0, 3778.0, 3786.0, 6323.0, 6326.0, 6328.0, 6334.0, 9312.0, 23327.0, 27012.0, 27133.0, 55799.0, 56479.0, 90134.0, 170850.0, 348980.0 
GO:0007613 BP 9.52e-08 18/1516    79/29107 D06 memory                                   627.0, 885.0, 1268.0, 2258.0, 2903.0, 3269.0, 3356.0, 5532.0, 6310.0, 6326.0, 6505.0, 6547.0, 10769.0, 22986.0, 23236.0, 57144.0, 81832.0, 338811.0 
GO:0042391 BP 1.11e-07 20/1516    97/29107 D03 regulation of membrane potential         2554.0, 2556.0, 2557.0, 2558.0, 2561.0, 2562.0, 2566.0, 2567.0, 2742.0, 3736.0, 3778.0, 8001.0, 9177.0, 9498.0, 9699.0, 22999.0, 23327.0, 27133.0, 90134.0, 348980.0 
GO:0060291 BP 1.23e-07 14/1516    49/29107 D08 long-term synaptic potentiation          1392.0, 2903.0, 2904.0, 5594.0, 5649.0, 5924.0, 6505.0, 6547.0, 6616.0, 6809.0, 6844.0, 10769.0, 26045.0, 27020.0 
GO:0007411 BP 2.28e-07 27/1516   170/29107 D04 axon guidance                            627.0, 1630.0, 1946.0, 2042.0, 2043.0, 2044.0, 2045.0, 2131.0, 4897.0, 5649.0, 5800.0, 5979.0, 6092.0, 9211.0, 9353.0, 9369.0, 9378.0, 10752.0, 23767.0, 23768.0, 27020.0, 27255.0, 53942.0, 137970.0, 152330.0, 285220.0, 644168.0 
GO:0099566 BP 2.81e-07  7/1516    11/29107 D11 regulation of postsynaptic cytosolic calcium ion concentration 793.0, 2890.0, 2911.0, 2915.0, 3708.0, 6546.0, 6547.0 
GO:0006813 BP 3.04e-07 16/1516    68/29107 D07 potassium ion transport                  3736.0, 3737.0, 3738.0, 3739.0, 3752.0, 3760.0, 3763.0, 3775.0, 3778.0, 3781.0, 3787.0, 3788.0, 4905.0, 9312.0, 11261.0, 27012.0 
GO:0010976 BP 3.16e-07 22/1516   122/29107 D08 positive regulation of neuron projection development 27.0, 116.0, 627.0, 1268.0, 2042.0, 4916.0, 5649.0, 5979.0, 6014.0, 8507.0, 9693.0, 9760.0, 11075.0, 23028.0, 27020.0, 51761.0, 55714.0, 57463.0, 57554.0, 91752.0, 163404.0, 257194.0 
GO:0006468 BP 4.00e-07 51/1516   460/29107 D07 protein phosphorylation                  91.0, 157.0, 659.0, 673.0, 814.0, 1859.0, 2932.0, 4139.0, 4216.0, 4293.0, 4751.0, 5058.0, 5063.0, 5165.0, 5218.0, 5532.0, 5563.0, 5579.0, 5581.0, 5591.0, 5593.0, 5594.0, 5601.0, 5602.0, 5604.0, 5979.0, 6010.0, 6098.0, 6732.0, 6792.0, 7294.0, 8428.0, 8573.0, 9175.0, 9201.0, 9475.0, 9874.0, 9891.0, 10645.0, 10769.0, 22848.0, 30811.0, 51422.0, 51701.0, 57144.0, 84197.0, 84451.0, 91419.0, 152110.0, 340156.0, 440275.0 
GO:0007420 BP 4.00e-07 33/1516   241/29107 D04 brain development                        490.0, 659.0, 1000.0, 2045.0, 2334.0, 2558.0, 2903.0, 2904.0, 4763.0, 4897.0, 5087.0, 5530.0, 5591.0, 5649.0, 5793.0, 5999.0, 6092.0, 6310.0, 6453.0, 6505.0, 6857.0, 8867.0, 10716.0, 23266.0, 23284.0, 26047.0, 53942.0, 56934.0, 57463.0, 57526.0, 84197.0, 152330.0, 347902.0 
GO:0007409 BP 4.25e-07 17/1516    78/29107 D09 axonogenesis                             885.0, 1496.0, 1630.0, 4131.0, 4744.0, 4897.0, 5063.0, 9890.0, 22854.0, 22865.0, 26050.0, 51761.0, 57463.0, 57679.0, 114798.0, 139065.0, 152330.0 
GO:0051932 BP 4.70e-07  8/1516    16/29107 D08 synaptic transmission, GABAergic         2554.0, 2556.0, 2557.0, 2558.0, 2561.0, 2566.0, 2567.0, 7162.0 
GO:0086002 BP 4.70e-07  8/1516    16/29107 D06 cardiac muscle cell action potential involved in contraction 476.0, 781.0, 2257.0, 5318.0, 6323.0, 6327.0, 6330.0, 55800.0 
GO:0007155 BP 4.91e-07 53/1516   488/29107 D02 cell adhesion                            27.0, 488.0, 1000.0, 1006.0, 1303.0, 1310.0, 2042.0, 2043.0, 3912.0, 4045.0, 4254.0, 4628.0, 4856.0, 4978.0, 5067.0, 5099.0, 5581.0, 5649.0, 7162.0, 8496.0, 8573.0, 8745.0, 9223.0, 9750.0, 9891.0, 10154.0, 10631.0, 10686.0, 10752.0, 11122.0, 25975.0, 26032.0, 26047.0, 27255.0, 27328.0, 53616.0, 53942.0, 56122.0, 56124.0, 56126.0, 56135.0, 56138.0, 56142.0, 56143.0, 57526.0, 57575.0, 57608.0, 89782.0, 117178.0, 129684.0, 166752.0, 253559.0, 285704.0 
GO:0007215 BP 8.47e-07  8/1516    17/29107 D06 glutamate receptor signaling pathway     2892.0, 2893.0, 2898.0, 2903.0, 2904.0, 6505.0, 6751.0, 23236.0 
GO:1902476 BP 9.27e-07 15/1516    65/29107 D08 chloride transmembrane transport         2554.0, 2556.0, 2557.0, 2558.0, 2561.0, 2562.0, 2566.0, 2567.0, 2742.0, 5172.0, 6505.0, 8001.0, 9498.0, 63982.0, 203859.0 
GO:0051260 BP 1.09e-06 20/1516   111/29107 D07 protein homooligomerization              3736.0, 3737.0, 3738.0, 3739.0, 3747.0, 3751.0, 3752.0, 3787.0, 3788.0, 7158.0, 8001.0, 9312.0, 10367.0, 27012.0, 56341.0, 57528.0, 57679.0, 170850.0, 282679.0, 387804.0 
GO:0048013 BP 1.15e-06 13/1516    50/29107 D08 ephrin receptor signaling pathway        1123.0, 1946.0, 2042.0, 2043.0, 2044.0, 2045.0, 4916.0, 5058.0, 5063.0, 8874.0, 56899.0, 64283.0, 285220.0 
GO:0019233 BP 1.47e-06 13/1516    51/29107 D05 sensory perception of pain               116.0, 1268.0, 2903.0, 2911.0, 3737.0, 3751.0, 4311.0, 4986.0, 4988.0, 5179.0, 5594.0, 55800.0, 84197.0 
GO:0001764 BP 1.61e-06 19/1516   104/29107 D05 neuron migration                         885.0, 1630.0, 1641.0, 2258.0, 4131.0, 4139.0, 4208.0, 4897.0, 4916.0, 5649.0, 6792.0, 7976.0, 9201.0, 9693.0, 9856.0, 23284.0, 29967.0, 84197.0, 644168.0 
GO:0051966 BP 1.64e-06 10/1516    30/29107 D07 regulation of synaptic transmission, glutamatergic 1000.0, 1268.0, 2911.0, 2915.0, 2917.0, 2918.0, 4208.0, 6857.0, 9162.0, 9456.0 
GO:0050804 BP 1.85e-06 14/1516    60/29107 D06 modulation of chemical synaptic transmission 627.0, 2898.0, 5332.0, 5577.0, 5649.0, 7804.0, 8526.0, 9498.0, 9590.0, 10718.0, 22829.0, 22854.0, 57502.0, 57689.0 
GO:0007416 BP 1.85e-06 14/1516    60/29107 D06 synapse assembly                         119.0, 627.0, 1000.0, 1007.0, 1812.0, 3084.0, 4131.0, 4897.0, 9378.0, 23284.0, 23767.0, 56122.0, 56126.0, 114798.0 
GO:1905606 BP 2.31e-06 10/1516    31/29107 D07 regulation of presynapse assembly        869.0, 3556.0, 4916.0, 22865.0, 26050.0, 26280.0, 114798.0, 139065.0, 145581.0, 147381.0 
GO:0098742 BP 2.41e-06 11/1516    38/29107 D04 cell-cell adhesion via plasma-membrane adhesion molecules 1000.0, 1005.0, 1006.0, 1007.0, 1008.0, 1010.0, 1012.0, 1016.0, 23284.0, 23767.0, 137970.0 
GO:0050808 BP 2.95e-06 13/1516    54/29107 D05 synapse organization                     869.0, 1821.0, 2915.0, 5063.0, 6505.0, 6547.0, 8496.0, 8499.0, 23266.0, 26045.0, 57502.0, 80059.0, 147381.0 
GO:0050770 BP 3.81e-06  8/1516    20/29107 D08 regulation of axonogenesis               1000.0, 1123.0, 2043.0, 2932.0, 5058.0, 5063.0, 5979.0, 57689.0 
GO:0007214 BP 3.84e-06  9/1516    26/29107 D04 gamma-aminobutyric acid signaling pathway 2554.0, 2556.0, 2557.0, 2558.0, 2561.0, 2562.0, 2566.0, 2567.0, 23228.0 
GO:0042752 BP 4.19e-06 14/1516    64/29107 D03 regulation of circadian rhythm           2932.0, 3184.0, 5563.0, 5591.0, 5601.0, 5602.0, 6096.0, 6478.0, 7874.0, 8945.0, 9475.0, 9575.0, 10891.0, 23596.0 
GO:0017156 BP 7.72e-06  9/1516    28/29107 D08 calcium-ion regulated exocytosis         5532.0, 6844.0, 6854.0, 6857.0, 9699.0, 22999.0, 57586.0, 127833.0, 341359.0 
GO:0007611 BP 8.45e-06 13/1516    59/29107 D05 learning or memory                       1392.0, 2334.0, 2903.0, 2904.0, 2915.0, 4208.0, 4311.0, 5594.0, 6547.0, 7432.0, 29767.0, 80823.0, 84197.0 
GO:0006814 BP 8.76e-06 15/1516    77/29107 D07 sodium ion transport                     2258.0, 4704.0, 6323.0, 6326.0, 6328.0, 6330.0, 6334.0, 23327.0, 55800.0, 57084.0, 91749.0, 133308.0, 160728.0, 201780.0, 347051.0 
GO:0000165 BP 8.78e-06 18/1516   106/29107 D06 MAPK cascade                             673.0, 2258.0, 3084.0, 4205.0, 4208.0, 4216.0, 4293.0, 4763.0, 5063.0, 5604.0, 5608.0, 5774.0, 5979.0, 9693.0, 10645.0, 51701.0, 84451.0, 151742.0 
GO:0099560 BP 8.82e-06  8/1516    22/29107 D05 synaptic membrane adhesion               1007.0, 3556.0, 22854.0, 22865.0, 23767.0, 57689.0, 114798.0, 145581.0 
GO:0050877 BP 9.11e-06 12/1516    51/29107 D03 nervous system process                   2554.0, 2556.0, 2557.0, 2558.0, 2561.0, 2562.0, 2566.0, 2567.0, 2742.0, 8001.0, 9177.0, 57728.0 
GO:0018108 BP 1.04e-05 20/1516   128/29107 D09 peptidyl-tyrosine phosphorylation        27.0, 1859.0, 1950.0, 2042.0, 2043.0, 2044.0, 2045.0, 3595.0, 3815.0, 4916.0, 5604.0, 5608.0, 5649.0, 5979.0, 6098.0, 10152.0, 10645.0, 25778.0, 55359.0, 285220.0 
GO:0021549 BP 1.15e-05 11/1516    44/29107 D03 cerebellum development                   18.0, 3184.0, 5058.0, 6751.0, 6752.0, 8455.0, 10891.0, 23026.0, 23322.0, 57502.0, 146057.0 
GO:0000902 BP 1.21e-05 15/1516    79/29107 D03 cell morphogenesis                       1005.0, 1006.0, 1007.0, 1008.0, 1010.0, 1016.0, 1432.0, 3084.0, 5800.0, 10129.0, 10486.0, 10787.0, 57728.0, 64283.0, 151354.0 
GO:0036092 BP 1.26e-05  7/1516    17/29107 D10 phosphatidylinositol-3-phosphate biosynthetic process 3631.0, 4952.0, 5288.0, 5291.0, 8503.0, 8821.0, 8867.0 
GO:0035235 BP 1.29e-05  8/1516    23/29107 D07 ionotropic glutamate receptor signaling pathway 2890.0, 2891.0, 2892.0, 2893.0, 2898.0, 2903.0, 2904.0, 116443.0 
GO:1904862 BP 1.39e-05  6/1516    12/29107 D07 inhibitory synapse assembly              2258.0, 2554.0, 2561.0, 2562.0, 2566.0, 140689.0 
GO:0072659 BP 1.67e-05 22/1516   154/29107 D06 protein localization to plasma membrane  287.0, 783.0, 1000.0, 2258.0, 4644.0, 5318.0, 5593.0, 7162.0, 9270.0, 9312.0, 9475.0, 9530.0, 9693.0, 10098.0, 55800.0, 57512.0, 80333.0, 112609.0, 115827.0, 142684.0, 254887.0, 285172.0 
GO:0007187 BP 1.80e-05 13/1516    63/29107 D06 G protein-coupled receptor signaling pathway, coupled to cyclic nucleotide second messenger 1129.0, 1131.0, 1268.0, 1812.0, 3269.0, 3355.0, 3356.0, 3361.0, 3363.0, 4886.0, 4988.0, 6751.0, 6752.0 
GO:0071420 BP 1.87e-05  5/1516     8/29107 D06 cellular response to histamine           2554.0, 2561.0, 2562.0, 2566.0, 3269.0 
GO:0007154 BP 1.96e-05  7/1516    18/29107 D02 cell communication                       3084.0, 4763.0, 6547.0, 54212.0, 59084.0, 80144.0, 166752.0 
GO:2000649 BP 1.96e-05  7/1516    18/29107 D09 regulation of sodium ion transmembrane transporter activity 2257.0, 5774.0, 6327.0, 6330.0, 7533.0, 23171.0, 55800.0 
GO:0019933 BP 2.60e-05  9/1516    32/29107 D08 cAMP-mediated signaling                  116.0, 2044.0, 3361.0, 5144.0, 9693.0, 9699.0, 10486.0, 27115.0, 27445.0 
GO:0018105 BP 2.66e-05 23/1516   170/29107 D09 peptidyl-serine phosphorylation          814.0, 1432.0, 1459.0, 1859.0, 2932.0, 4139.0, 5165.0, 5579.0, 5581.0, 5591.0, 5594.0, 5601.0, 6505.0, 9175.0, 9201.0, 9475.0, 9874.0, 10769.0, 27330.0, 57172.0, 63967.0, 85443.0, 146057.0 
GO:0051480 BP 2.88e-05 10/1516    40/29107 D10 regulation of cytosolic calcium ion concentration 490.0, 493.0, 793.0, 794.0, 2281.0, 6262.0, 7222.0, 7223.0, 7224.0, 130733.0 
GO:0006470 BP 2.90e-05 20/1516   137/29107 D07 protein dephosphorylation                4659.0, 5529.0, 5530.0, 5532.0, 5534.0, 5774.0, 5775.0, 5793.0, 5800.0, 5801.0, 8945.0, 9110.0, 11122.0, 22843.0, 23035.0, 54704.0, 57460.0, 57552.0, 79442.0, 151742.0 
GO:0007417 BP 3.22e-05 20/1516   138/29107 D04 central nervous system development       91.0, 1641.0, 1821.0, 4897.0, 5071.0, 5649.0, 6092.0, 6456.0, 7915.0, 8745.0, 9201.0, 10370.0, 10787.0, 11281.0, 26280.0, 27255.0, 27330.0, 51440.0, 53358.0, 53616.0 
GO:0001662 BP 3.57e-05  8/1516    26/29107 D05 behavioral fear response                 116.0, 2558.0, 4887.0, 5179.0, 6505.0, 57679.0, 64854.0, 84961.0 
GO:0016339 BP 3.63e-05 10/1516    41/29107 D05 calcium-dependent cell-cell adhesion via plasma membrane cell adhesion molecules 1000.0, 1005.0, 1006.0, 1007.0, 1008.0, 1010.0, 1012.0, 1016.0, 56122.0, 56126.0 
GO:2000369 BP 4.02e-05  5/1516     9/29107 D08 regulation of clathrin-dependent endocytosis 5291.0, 6456.0, 9892.0, 22848.0, 60682.0 
GO:0099170 BP 4.02e-05  5/1516     9/29107 D07 postsynaptic modulation of chemical synaptic transmission 1630.0, 2915.0, 5530.0, 5534.0, 23236.0 
GO:0010763 BP 4.13e-05  6/1516    14/29107 D08 positive regulation of fibroblast migration 5058.0, 5063.0, 5581.0, 6546.0, 8874.0, 9530.0 
GO:0019228 BP 4.85e-05  8/1516    27/29107 D05 neuronal action potential                3736.0, 3737.0, 3751.0, 6323.0, 6326.0, 6328.0, 6334.0, 54112.0 
GO:0035249 BP 6.48e-05  8/1516    28/29107 D08 synaptic transmission, glutamatergic     1006.0, 2131.0, 2891.0, 2898.0, 5071.0, 57084.0, 57679.0, 440279.0 
GO:0050772 BP 6.48e-05  8/1516    28/29107 D09 positive regulation of axonogenesis      4747.0, 5604.0, 6092.0, 9353.0, 10154.0, 26230.0, 57463.0, 114798.0 
GO:0007216 BP 6.58e-05  6/1516    15/29107 D07 G protein-coupled glutamate receptor signaling pathway 2911.0, 2915.0, 2917.0, 2918.0, 9455.0, 9456.0 
GO:0008542 BP 6.96e-05 10/1516    44/29107 D08 visual learning                          885.0, 1812.0, 2903.0, 3269.0, 3815.0, 4763.0, 8554.0, 27020.0, 81832.0, 338811.0 
GO:0007191 BP 7.70e-05  5/1516    10/29107 D08 adenylate cyclase-activating dopamine receptor signaling pathway 1812.0, 2774.0, 2778.0, 2782.0, 54331.0 
GO:0043278 BP 8.54e-05  8/1516    29/29107 D07 response to morphine                     1268.0, 2690.0, 2806.0, 4986.0, 5179.0, 5581.0, 5999.0, 6505.0 
GO:0060271 BP 9.21e-05 25/1516   206/29107 D07 cilium assembly                          403.0, 1767.0, 4952.0, 5991.0, 9371.0, 9480.0, 22873.0, 23157.0, 29070.0, 55779.0, 57562.0, 57728.0, 63917.0, 84984.0, 85478.0, 91147.0, 117178.0, 125488.0, 127733.0, 146057.0, 146845.0, 154865.0, 200373.0, 219844.0, 257236.0 
GO:0051056 BP 9.56e-05 17/1516   115/29107 D07 regulation of small GTPase mediated signal transduction 1123.0, 1795.0, 4649.0, 5924.0, 6453.0, 10144.0, 23092.0, 23229.0, 23365.0, 26230.0, 50650.0, 57148.0, 57568.0, 57569.0, 64283.0, 79822.0, 84144.0 
GO:0006887 BP 1.01e-04 15/1516    94/29107 D06 exocytosis                               4905.0, 5058.0, 6453.0, 6616.0, 6809.0, 6844.0, 8492.0, 8618.0, 8825.0, 9515.0, 83851.0, 93664.0, 94122.0, 134957.0, 375056.0 
GO:0071625 BP 1.01e-04  6/1516    16/29107 D02 vocalization behavior                    2131.0, 9369.0, 9378.0, 22829.0, 26047.0, 57502.0 
GO:2000310 BP 1.01e-04  6/1516    16/29107 D09 regulation of NMDA receptor activity     1392.0, 4208.0, 4988.0, 5649.0, 5924.0, 10891.0 
GO:0086010 BP 1.01e-04  6/1516    16/29107 D05 membrane depolarization during action potential 6323.0, 6326.0, 6328.0, 6334.0, 7533.0, 55800.0 
GO:0021766 BP 1.01e-04 12/1516    64/29107 D03 hippocampus development                  493.0, 1600.0, 2044.0, 2258.0, 2932.0, 3361.0, 3736.0, 4142.0, 4747.0, 5649.0, 6715.0, 23035.0 
GO:0014850 BP 1.20e-04  7/1516    23/29107 D03 response to muscle activity              2806.0, 5563.0, 6262.0, 6715.0, 10631.0, 10891.0, 64240.0 
GO:0007169 BP 1.29e-04 18/1516   129/29107 D07 transmembrane receptor protein tyrosine kinase signaling pathway 627.0, 2042.0, 2043.0, 2044.0, 2045.0, 3815.0, 4916.0, 5291.0, 5793.0, 5979.0, 6098.0, 11122.0, 53358.0, 55359.0, 55816.0, 220164.0, 285220.0, 401474.0 
GO:0097120 BP 1.35e-04  5/1516    11/29107 D03 receptor localization to synapse         1740.0, 1741.0, 5649.0, 57554.0, 81832.0 
GO:0071871 BP 1.41e-04  3/1516     3/29107 D07 response to epinephrine                  5179.0, 10891.0, 55328.0 
GO:0099185 BP 1.41e-04  3/1516     3/29107 D07 postsynaptic intermediate filament cytoskeleton organization 4744.0, 4747.0, 9118.0 
GO:0033693 BP 1.41e-04  3/1516     3/29107 D09 neurofilament bundle assembly            4741.0, 4744.0, 4747.0 
GO:0086091 BP 1.41e-04  9/1516    39/29107 D08 regulation of heart rate by cardiac conduction 287.0, 781.0, 783.0, 3752.0, 3760.0, 5318.0, 6327.0, 6330.0, 55800.0 
GO:0086005 BP 1.49e-04  6/1516    17/29107 D07 ventricular cardiac muscle cell action potential 287.0, 5318.0, 6262.0, 23171.0, 23327.0, 55800.0 
GO:0050806 BP 1.49e-04  6/1516    17/29107 D07 positive regulation of synaptic transmission 2898.0, 6857.0, 9211.0, 9699.0, 22999.0, 64084.0 
GO:0006892 BP 1.49e-04  6/1516    17/29107 D06 post-Golgi vesicle-mediated transport    403.0, 4430.0, 4644.0, 5877.0, 6653.0, 114815.0 
GO:0007158 BP 1.49e-04  6/1516    17/29107 D04 neuron cell-cell adhesion                5979.0, 9369.0, 9378.0, 22829.0, 57502.0, 152330.0 
GO:0010975 BP 1.82e-04  8/1516    32/29107 D07 regulation of neuron projection development 1496.0, 2932.0, 4139.0, 6616.0, 10716.0, 22854.0, 22891.0, 91752.0 
GO:2000300 BP 2.12e-04  9/1516    41/29107 D09 regulation of synaptic vesicle exocytosis 801.0, 2932.0, 3356.0, 5579.0, 8499.0, 8573.0, 84961.0, 116443.0, 134957.0 
GO:0034332 BP 2.15e-04  7/1516    25/29107 D06 adherens junction organization           1005.0, 1006.0, 1007.0, 1008.0, 1010.0, 1016.0, 2043.0 
GO:2000987 BP 2.26e-04  4/1516     7/29107 D07 positive regulation of behavioral fear response 885.0, 1392.0, 4208.0, 5179.0 
GO:0055085 BP 2.28e-04 24/1516   207/29107 D04 transmembrane transport                  9498.0, 9899.0, 10349.0, 22987.0, 26872.0, 56172.0, 57282.0, 63982.0, 64240.0, 81796.0, 84804.0, 85019.0, 94160.0, 114134.0, 151473.0, 151556.0, 201780.0, 203859.0, 204962.0, 222553.0, 341880.0, 347051.0, 353189.0, 387775.0 
GO:0007193 BP 2.57e-04 10/1516    51/29107 D07 adenylate cyclase-inhibiting G protein-coupled receptor signaling pathway 2918.0, 3355.0, 4883.0, 4886.0, 4887.0, 4986.0, 6752.0, 9495.0, 9590.0, 11245.0 
GO:0017157 BP 2.86e-04  8/1516    34/29107 D07 regulation of exocytosis                 4905.0, 6844.0, 6857.0, 9515.0, 9699.0, 27445.0, 115827.0, 134957.0 
GO:0007616 BP 2.86e-04  8/1516    34/29107 D07 long-term memory                         793.0, 814.0, 894.0, 2890.0, 5649.0, 22849.0, 139411.0, 440275.0 
GO:0016079 BP 2.98e-04  6/1516    19/29107 D08 synaptic vesicle exocytosis              6616.0, 6844.0, 8618.0, 22999.0, 27445.0, 93664.0 
GO:0086064 BP 3.45e-04  5/1516    13/29107 D04 cell communication by electrical coupling involved in cardiac conduction 476.0, 2281.0, 5318.0, 6262.0, 6546.0 
GO:0031175 BP 3.77e-04 16/1516   117/29107 D06 neuron projection development            116.0, 2074.0, 2932.0, 3912.0, 4133.0, 6456.0, 6809.0, 8925.0, 9211.0, 9693.0, 10129.0, 11075.0, 23767.0, 26047.0, 29967.0, 152330.0 
GO:0007212 BP 4.07e-04  6/1516    20/29107 D05 dopamine receptor signaling pathway      1812.0, 2932.0, 6505.0, 10681.0, 27065.0, 51617.0 
GO:0046710 BP 4.33e-04  4/1516     8/29107 D10 GDP metabolic process                    1740.0, 8573.0, 136332.0, 260425.0 
GO:0010882 BP 4.33e-04  4/1516     8/29107 D09 regulation of cardiac muscle contraction by calcium ion signaling 287.0, 488.0, 6262.0, 6546.0 
GO:0048015 BP 4.45e-04  9/1516    45/29107 D07 phosphatidylinositol-mediated signaling  3479.0, 4883.0, 5288.0, 5291.0, 5332.0, 8473.0, 23007.0, 23228.0, 23236.0 
GO:0050911 BP 2.08e-08  1/1516   401/29107 D05 detection of chemical stimulus involved in sensory perception of smell 8590.0 
GO:0035195 BP 1.06e-06  7/1516   557/29107 D09 gene silencing by miRNA                  81571.0, 400765.0, 406915.0, 574435.0, 693127.0, 768212.0, 768222.0 
GO:0005886 CC 2.00e-43 441/1516  4502/29107 D03 plasma membrane                          91.0, 119.0, 157.0, 163.0, 273.0, 287.0, 334.0, 412.0, 476.0, 490.0, 493.0, 535.0, 577.0, 659.0, 673.0, 685.0, 783.0, 801.0, 1000.0, 1005.0, 1006.0, 1007.0, 1008.0, 1010.0, 1012.0, 1016.0, 1129.0, 1131.0, 1184.0, 1268.0, 1459.0, 1607.0, 1630.0, 1740.0, 1741.0, 1812.0, 1821.0, 1830.0, 1946.0, 1950.0, 2042.0, 2043.0, 2044.0, 2045.0, 2114.0, 2255.0, 2258.0, 2273.0, 2554.0, 2556.0, 2557.0, 2558.0, 2561.0, 2562.0, 2566.0, 2567.0, 2572.0, 2690.0, 2742.0, 2774.0, 2782.0, 2786.0, 2806.0, 2834.0, 2835.0, 2842.0, 2845.0, 2849.0, 2890.0, 2891.0, 2892.0, 2893.0, 2898.0, 2903.0, 2904.0, 2911.0, 2915.0, 2917.0, 2918.0, 2932.0, 3269.0, 3355.0, 3356.0, 3361.0, 3363.0, 3460.0, 3556.0, 3595.0, 3631.0, 3708.0, 3736.0, 3737.0, 3738.0, 3739.0, 3747.0, 3751.0, 3752.0, 3760.0, 3763.0, 3775.0, 3778.0, 3781.0, 3786.0, 3787.0, 3788.0, 3815.0, 4045.0, 4131.0, 4139.0, 4142.0, 4254.0, 4311.0, 4325.0, 4345.0, 4430.0, 4659.0, 4886.0, 4887.0, 4889.0, 4897.0, 4905.0, 4916.0, 4952.0, 4978.0, 4986.0, 4988.0, 5007.0, 5058.0, 5063.0, 5067.0, 5099.0, 5144.0, 5172.0, 5179.0, 5205.0, 5218.0, 5288.0, 5291.0, 5318.0, 5530.0, 5532.0, 5577.0, 5579.0, 5581.0, 5594.0, 5602.0, 5604.0, 5649.0, 5733.0, 5746.0, 5774.0, 5800.0, 5801.0, 5899.0, 5912.0, 5924.0, 5979.0, 5999.0, 6000.0, 6010.0, 6014.0, 6092.0, 6262.0, 6323.0, 6326.0, 6327.0, 6330.0, 6334.0, 6453.0, 6456.0, 6505.0, 6511.0, 6515.0, 6546.0, 6547.0, 6616.0, 6645.0, 6653.0, 6732.0, 6751.0, 6752.0, 6809.0, 6844.0, 6854.0, 6857.0, 6869.0, 7162.0, 7222.0, 7223.0, 7224.0, 7275.0, 7294.0, 7504.0, 7533.0, 7804.0, 7976.0, 8001.0, 8395.0, 8454.0, 8455.0, 8473.0, 8492.0, 8496.0, 8522.0, 8526.0, 8573.0, 8590.0, 8745.0, 8748.0, 8776.0, 8792.0, 8808.0, 8825.0, 8976.0, 9069.0, 9079.0, 9162.0, 9177.0, 9213.0, 9217.0, 9223.0, 9229.0, 9270.0, 9308.0, 9312.0, 9369.0, 9378.0, 9397.0, 9455.0, 9456.0, 9475.0, 9495.0, 9498.0, 9515.0, 9530.0, 9590.0, 9677.0, 9693.0, 9856.0, 9890.0, 9899.0, 9929.0, 10048.0, 10079.0, 10098.0, 10123.0, 10124.0, 10125.0, 10154.0, 10178.0, 10243.0, 10313.0, 10409.0, 10486.0, 10602.0, 10633.0, 10673.0, 10686.0, 10752.0, 10825.0, 11001.0, 11122.0, 11215.0, 11245.0, 11261.0, 22829.0, 22849.0, 22854.0, 22865.0, 22866.0, 22925.0, 22987.0, 22999.0, 23002.0, 23007.0, 23026.0, 23171.0, 23251.0, 23301.0, 23305.0, 23322.0, 23327.0, 23329.0, 23426.0, 23507.0, 23596.0, 23732.0, 23767.0, 23768.0, 24141.0, 24145.0, 25849.0, 25927.0, 25945.0, 26031.0, 26034.0, 26050.0, 26280.0, 26575.0, 26872.0, 26960.0, 27012.0, 27020.0, 27133.0, 27199.0, 27255.0, 27289.0, 27328.0, 27346.0, 29953.0, 29978.0, 29979.0, 51209.0, 51289.0, 51299.0, 51652.0, 51678.0, 51761.0, 53358.0, 53616.0, 53942.0, 54112.0, 54331.0, 54769.0, 54847.0, 55188.0, 55359.0, 55800.0, 55915.0, 55997.0, 56172.0, 56341.0, 56479.0, 56704.0, 56888.0, 56899.0, 57144.0, 57172.0, 57282.0, 57403.0, 57502.0, 57512.0, 57552.0, 57554.0, 57586.0, 57689.0, 57692.0, 59084.0, 59339.0, 60682.0, 63982.0, 64240.0, 64283.0, 64393.0, 65059.0, 65981.0, 79837.0, 80144.0, 80328.0, 80333.0, 81491.0, 81796.0, 83698.0, 83873.0, 84102.0, 84109.0, 84251.0, 84539.0, 84679.0, 85397.0, 90134.0, 91419.0, 91752.0, 94122.0, 112609.0, 114134.0, 114786.0, 114788.0, 114798.0, 114880.0, 115827.0, 116443.0, 117247.0, 120114.0, 127833.0, 130074.0, 130576.0, 131034.0, 132112.0, 133308.0, 134111.0, 134957.0, 137970.0, 138050.0, 139065.0, 139411.0, 142684.0, 144402.0, 145957.0, 152330.0, 160728.0, 160851.0, 161357.0, 163404.0, 163882.0, 170850.0, 195814.0, 201780.0, 203859.0, 204962.0, 219790.0, 219844.0, 221981.0, 253559.0, 257194.0, 257397.0, 260425.0, 261729.0, 282679.0, 285172.0, 285175.0, 285220.0, 285704.0, 338557.0, 341359.0, 342184.0, 343450.0, 344838.0, 347404.0, 347902.0, 348980.0, 353189.0, 374383.0, 387804.0, 388121.0, 389072.0, 440279.0, 646627.0, 728215.0, 100288413.0, 105378803.0 
GO:0098978 CC 7.80e-38 88/1516   333/29107 D04 glutamatergic synapse                    163.0, 490.0, 493.0, 793.0, 814.0, 869.0, 1006.0, 1008.0, 1268.0, 1432.0, 1741.0, 1821.0, 1996.0, 2043.0, 2045.0, 2890.0, 2903.0, 2911.0, 2932.0, 2982.0, 2983.0, 3084.0, 3356.0, 3556.0, 3736.0, 3738.0, 3751.0, 4885.0, 4916.0, 5063.0, 5332.0, 5530.0, 5532.0, 5534.0, 5577.0, 5602.0, 5800.0, 6326.0, 6453.0, 6456.0, 6616.0, 6792.0, 6809.0, 6854.0, 6857.0, 8499.0, 8526.0, 8618.0, 8745.0, 9211.0, 9229.0, 9455.0, 9456.0, 9498.0, 9890.0, 10718.0, 22854.0, 22866.0, 22986.0, 23236.0, 23266.0, 23284.0, 23426.0, 23767.0, 26045.0, 26059.0, 26280.0, 27020.0, 27065.0, 27445.0, 53616.0, 54477.0, 55752.0, 57460.0, 57689.0, 64084.0, 64854.0, 80059.0, 81832.0, 84961.0, 93664.0, 114798.0, 116443.0, 139065.0, 145581.0, 147381.0, 347731.0, 401190.0 
GO:0043005 CC 5.37e-30 79/1516   339/29107 D04 neuron projection                        18.0, 116.0, 287.0, 493.0, 793.0, 794.0, 1000.0, 1012.0, 1600.0, 1641.0, 1740.0, 2042.0, 2043.0, 2044.0, 2045.0, 2258.0, 2554.0, 2556.0, 2557.0, 2558.0, 2561.0, 2562.0, 2566.0, 2567.0, 2742.0, 2904.0, 2915.0, 3781.0, 4133.0, 4345.0, 4644.0, 4889.0, 4897.0, 4986.0, 4988.0, 5067.0, 5071.0, 5122.0, 5126.0, 5602.0, 5649.0, 5800.0, 6014.0, 6478.0, 6616.0, 6751.0, 6752.0, 6809.0, 6844.0, 6857.0, 7432.0, 8001.0, 8874.0, 9177.0, 9498.0, 9693.0, 9899.0, 10178.0, 10645.0, 11075.0, 22849.0, 22866.0, 22987.0, 23266.0, 23426.0, 23768.0, 26575.0, 55714.0, 57084.0, 57172.0, 57565.0, 64919.0, 79608.0, 116443.0, 121278.0, 140767.0, 285220.0, 344758.0, 401190.0 
GO:0030424 CC 4.24e-29 76/1516   324/29107 D05 axon                                     476.0, 627.0, 793.0, 885.0, 1496.0, 1630.0, 1859.0, 1982.0, 1996.0, 2043.0, 2044.0, 2258.0, 2566.0, 2572.0, 2617.0, 2917.0, 2932.0, 3084.0, 3356.0, 3737.0, 3738.0, 3739.0, 3747.0, 4131.0, 4311.0, 4345.0, 4741.0, 4744.0, 4747.0, 4763.0, 4856.0, 4897.0, 4916.0, 4988.0, 5058.0, 5563.0, 5594.0, 5800.0, 5979.0, 6092.0, 6323.0, 6326.0, 6328.0, 6334.0, 6505.0, 6546.0, 6547.0, 6857.0, 7804.0, 7976.0, 8492.0, 8499.0, 8882.0, 9162.0, 9456.0, 10439.0, 23057.0, 23077.0, 23284.0, 25945.0, 26047.0, 27020.0, 27255.0, 27445.0, 53616.0, 53942.0, 55714.0, 55752.0, 57586.0, 127833.0, 130074.0, 152330.0, 253559.0, 285175.0, 348980.0, 387804.0 
GO:0045202 CC 1.92e-24 79/1516   407/29107 D03 synapse                                  785.0, 793.0, 794.0, 869.0, 1129.0, 1131.0, 1392.0, 2131.0, 2257.0, 2554.0, 2556.0, 2557.0, 2558.0, 2561.0, 2562.0, 2566.0, 2567.0, 2742.0, 2744.0, 2782.0, 3184.0, 3269.0, 3355.0, 3363.0, 3736.0, 3747.0, 3786.0, 4131.0, 4311.0, 4649.0, 4889.0, 6014.0, 6327.0, 6511.0, 6546.0, 6547.0, 6645.0, 6844.0, 6854.0, 8001.0, 8825.0, 9162.0, 9177.0, 9607.0, 9693.0, 10313.0, 10439.0, 11245.0, 22829.0, 22849.0, 23057.0, 23732.0, 23768.0, 25924.0, 26230.0, 26575.0, 27115.0, 27445.0, 29767.0, 51299.0, 56122.0, 56126.0, 56888.0, 57144.0, 57282.0, 57502.0, 57586.0, 79608.0, 85397.0, 114798.0, 116443.0, 118427.0, 139411.0, 140689.0, 147381.0, 253559.0, 341359.0, 375567.0, 402117.0 
GO:0030425 CC 5.63e-24 80/1516   423/29107 D05 dendrite                                 627.0, 659.0, 793.0, 794.0, 885.0, 1129.0, 1131.0, 1821.0, 1859.0, 1996.0, 2043.0, 2044.0, 2045.0, 2258.0, 2782.0, 2890.0, 2891.0, 2911.0, 2917.0, 2932.0, 3269.0, 3355.0, 3356.0, 3361.0, 3363.0, 3736.0, 3737.0, 3747.0, 3775.0, 4131.0, 4133.0, 4139.0, 4311.0, 4763.0, 4856.0, 4986.0, 4988.0, 5058.0, 5126.0, 5179.0, 5332.0, 5563.0, 5649.0, 5979.0, 6505.0, 6546.0, 6547.0, 6809.0, 7162.0, 7224.0, 7804.0, 7976.0, 8001.0, 8492.0, 9312.0, 9371.0, 9455.0, 9456.0, 9498.0, 10243.0, 10769.0, 22849.0, 23426.0, 25945.0, 26047.0, 27020.0, 27065.0, 51617.0, 55450.0, 57282.0, 57463.0, 57502.0, 57679.0, 57692.0, 64084.0, 85397.0, 282679.0, 339479.0, 348980.0, 387804.0 
GO:0005887 CC 8.51e-21 160/1516  1413/29107 D04 integral component of plasma membrane    91.0, 488.0, 490.0, 493.0, 577.0, 659.0, 783.0, 1000.0, 1129.0, 1131.0, 1184.0, 1268.0, 1812.0, 2042.0, 2043.0, 2044.0, 2045.0, 2554.0, 2556.0, 2557.0, 2558.0, 2561.0, 2562.0, 2566.0, 2567.0, 2690.0, 2742.0, 2834.0, 2835.0, 2842.0, 2845.0, 2891.0, 2898.0, 2903.0, 2904.0, 2911.0, 2915.0, 2917.0, 2918.0, 3084.0, 3269.0, 3355.0, 3356.0, 3361.0, 3363.0, 3460.0, 3556.0, 3595.0, 3736.0, 3737.0, 3739.0, 3747.0, 3751.0, 3775.0, 3786.0, 3815.0, 4142.0, 4311.0, 4325.0, 4345.0, 4883.0, 4886.0, 4887.0, 4889.0, 4897.0, 4916.0, 4986.0, 4988.0, 5099.0, 5172.0, 5205.0, 5733.0, 5746.0, 5793.0, 5800.0, 5979.0, 6010.0, 6098.0, 6326.0, 6505.0, 6511.0, 6515.0, 6546.0, 6547.0, 6653.0, 6751.0, 6752.0, 6844.0, 6869.0, 7102.0, 7162.0, 7222.0, 7223.0, 7224.0, 8001.0, 8455.0, 8745.0, 8808.0, 9177.0, 9201.0, 9308.0, 9369.0, 9378.0, 9693.0, 9890.0, 10098.0, 10154.0, 10178.0, 10692.0, 10718.0, 11122.0, 11245.0, 22829.0, 23266.0, 23284.0, 23507.0, 23596.0, 23767.0, 23768.0, 26872.0, 27012.0, 27075.0, 27133.0, 27328.0, 29953.0, 29967.0, 51280.0, 51289.0, 54112.0, 55714.0, 56122.0, 56124.0, 56126.0, 56135.0, 56138.0, 56142.0, 56143.0, 56172.0, 56479.0, 57502.0, 57526.0, 57575.0, 57586.0, 64240.0, 81796.0, 84109.0, 84539.0, 90134.0, 114134.0, 117247.0, 126755.0, 129293.0, 151473.0, 163404.0, 285220.0, 338557.0, 344758.0, 348980.0, 353189.0, 441027.0 
GO:0098982 CC 2.78e-19 28/1516    65/29107 D04 GABA-ergic synapse                       490.0, 793.0, 1008.0, 1012.0, 1268.0, 2554.0, 2556.0, 2557.0, 2558.0, 2561.0, 2566.0, 2567.0, 2982.0, 3084.0, 3751.0, 3752.0, 5800.0, 22865.0, 23236.0, 26045.0, 26059.0, 27020.0, 27445.0, 53942.0, 55752.0, 114798.0, 140689.0, 145581.0 
GO:0016021 CC 2.30e-17 296/1516  3525/29107 D03 integral component of membrane           334.0, 412.0, 476.0, 488.0, 535.0, 577.0, 685.0, 1005.0, 1006.0, 1010.0, 1016.0, 1040.0, 1129.0, 1830.0, 1950.0, 2131.0, 2132.0, 2690.0, 2849.0, 2917.0, 3321.0, 3708.0, 3736.0, 3737.0, 3738.0, 3739.0, 3747.0, 3751.0, 3752.0, 3775.0, 3778.0, 3781.0, 3786.0, 3787.0, 3788.0, 4121.0, 4232.0, 4254.0, 4311.0, 4649.0, 4986.0, 5172.0, 5318.0, 5733.0, 5738.0, 5800.0, 5801.0, 6010.0, 6092.0, 6334.0, 6489.0, 6505.0, 6515.0, 6653.0, 6715.0, 6809.0, 7399.0, 7504.0, 7804.0, 7976.0, 7982.0, 8526.0, 8564.0, 8590.0, 8604.0, 8708.0, 8739.0, 8748.0, 8792.0, 9069.0, 9213.0, 9217.0, 9312.0, 9331.0, 9334.0, 9348.0, 9498.0, 9823.0, 9856.0, 9899.0, 9917.0, 9956.0, 10079.0, 10313.0, 10349.0, 10673.0, 10686.0, 10745.0, 10752.0, 10787.0, 10953.0, 11122.0, 22925.0, 22986.0, 22987.0, 23065.0, 23251.0, 23266.0, 23284.0, 23305.0, 23341.0, 23530.0, 23544.0, 23596.0, 23732.0, 23786.0, 24141.0, 24145.0, 25758.0, 25849.0, 26032.0, 26033.0, 26047.0, 26050.0, 26280.0, 26290.0, 27012.0, 27065.0, 27199.0, 27346.0, 29967.0, 50939.0, 51046.0, 51301.0, 51617.0, 51761.0, 53616.0, 54674.0, 54682.0, 54847.0, 54914.0, 54977.0, 55061.0, 55359.0, 55638.0, 55800.0, 56122.0, 56126.0, 56172.0, 56479.0, 56704.0, 57084.0, 57089.0, 57110.0, 57146.0, 57282.0, 57463.0, 57484.0, 57502.0, 57512.0, 57552.0, 57613.0, 57689.0, 59084.0, 59353.0, 63917.0, 63982.0, 64420.0, 65055.0, 79022.0, 79158.0, 79608.0, 79762.0, 79772.0, 79794.0, 79815.0, 79944.0, 80144.0, 80146.0, 80759.0, 81491.0, 81831.0, 81849.0, 83468.0, 83698.0, 83857.0, 83873.0, 84102.0, 84109.0, 84197.0, 84302.0, 84553.0, 84620.0, 84679.0, 84803.0, 84804.0, 84830.0, 85019.0, 90161.0, 91147.0, 91749.0, 92370.0, 92691.0, 92703.0, 94160.0, 112609.0, 114569.0, 114571.0, 114786.0, 114788.0, 114795.0, 114801.0, 114815.0, 116443.0, 117247.0, 120114.0, 121551.0, 127544.0, 127833.0, 129684.0, 130074.0, 130367.0, 130733.0, 130827.0, 132112.0, 133308.0, 137868.0, 137970.0, 138050.0, 139065.0, 139411.0, 140707.0, 140767.0, 145407.0, 145957.0, 146223.0, 147670.0, 148641.0, 148808.0, 151473.0, 151556.0, 151742.0, 152519.0, 153830.0, 158038.0, 158584.0, 160518.0, 160728.0, 163882.0, 165679.0, 166752.0, 168433.0, 170850.0, 195814.0, 200150.0, 200726.0, 201780.0, 203859.0, 204962.0, 221303.0, 221981.0, 222008.0, 222553.0, 253152.0, 253559.0, 253782.0, 254887.0, 256130.0, 260293.0, 266722.0, 282679.0, 283316.0, 283417.0, 283820.0, 285533.0, 285761.0, 286205.0, 337876.0, 341359.0, 341880.0, 343450.0, 344838.0, 347051.0, 347902.0, 349152.0, 374383.0, 374462.0, 375056.0, 387597.0, 387775.0, 387804.0, 388394.0, 388730.0, 399947.0, 400120.0, 441061.0, 442117.0, 442213.0, 613212.0, 645369.0, 728215.0, 100131755.0, 100288413.0, 100507421.0, 105378803.0, 112441426.0 
GO:0014069 CC 1.14e-14 47/1516   248/29107 D04 postsynaptic density                     119.0, 476.0, 659.0, 1000.0, 1600.0, 1740.0, 1821.0, 2890.0, 2891.0, 2903.0, 2904.0, 3631.0, 3708.0, 3751.0, 3752.0, 4131.0, 4744.0, 4905.0, 5063.0, 5071.0, 5332.0, 5594.0, 6546.0, 6547.0, 6854.0, 7804.0, 9162.0, 9201.0, 9229.0, 9455.0, 9456.0, 9495.0, 10243.0, 10486.0, 22849.0, 23229.0, 23362.0, 23426.0, 27445.0, 54477.0, 55450.0, 56899.0, 57554.0, 57679.0, 81831.0, 81832.0, 116443.0 
GO:0043025 CC 1.24e-13 56/1516   355/29107 D03 neuronal cell body                       659.0, 793.0, 1600.0, 1741.0, 2044.0, 2045.0, 2690.0, 2890.0, 2891.0, 2893.0, 3356.0, 3736.0, 3752.0, 3781.0, 4131.0, 4133.0, 4311.0, 4345.0, 4856.0, 5179.0, 5563.0, 5577.0, 5979.0, 6453.0, 6456.0, 6478.0, 6505.0, 6546.0, 6547.0, 6715.0, 7224.0, 7399.0, 7804.0, 7976.0, 8507.0, 8874.0, 8882.0, 9312.0, 9378.0, 9455.0, 9590.0, 9693.0, 10439.0, 10891.0, 11075.0, 22866.0, 26047.0, 55450.0, 57282.0, 57565.0, 57679.0, 79608.0, 91752.0, 116443.0, 140767.0, 339479.0 
GO:0005829 CC 1.99e-13 388/1516  5293/29107 D02 cytosol                                  16.0, 27.0, 31.0, 91.0, 119.0, 157.0, 163.0, 273.0, 287.0, 440.0, 535.0, 570.0, 636.0, 673.0, 785.0, 793.0, 794.0, 801.0, 891.0, 894.0, 1123.0, 1149.0, 1184.0, 1432.0, 1459.0, 1496.0, 1503.0, 1600.0, 1630.0, 1641.0, 1740.0, 1741.0, 1778.0, 1795.0, 1807.0, 1830.0, 1982.0, 1996.0, 2042.0, 2114.0, 2258.0, 2273.0, 2280.0, 2281.0, 2558.0, 2561.0, 2572.0, 2617.0, 2690.0, 2744.0, 2778.0, 2782.0, 2932.0, 2936.0, 3093.0, 3098.0, 3184.0, 3269.0, 3356.0, 3382.0, 3631.0, 3736.0, 3939.0, 3964.0, 4008.0, 4045.0, 4121.0, 4131.0, 4133.0, 4205.0, 4300.0, 4522.0, 4628.0, 4644.0, 4649.0, 4659.0, 4747.0, 4751.0, 4763.0, 4905.0, 4952.0, 4986.0, 5007.0, 5053.0, 5058.0, 5063.0, 5071.0, 5121.0, 5144.0, 5205.0, 5218.0, 5288.0, 5291.0, 5306.0, 5332.0, 5521.0, 5529.0, 5530.0, 5532.0, 5534.0, 5550.0, 5563.0, 5577.0, 5579.0, 5581.0, 5591.0, 5593.0, 5594.0, 5601.0, 5602.0, 5604.0, 5608.0, 5744.0, 5774.0, 5775.0, 5801.0, 5877.0, 5912.0, 5924.0, 5937.0, 5999.0, 6000.0, 6310.0, 6453.0, 6456.0, 6478.0, 6616.0, 6730.0, 6732.0, 6752.0, 6775.0, 6844.0, 7168.0, 7170.0, 7172.0, 7188.0, 7267.0, 7275.0, 7342.0, 7447.0, 7529.0, 7532.0, 7533.0, 7874.0, 8030.0, 8036.0, 8208.0, 8395.0, 8428.0, 8454.0, 8473.0, 8496.0, 8499.0, 8503.0, 8526.0, 8564.0, 8565.0, 8573.0, 8618.0, 8622.0, 8672.0, 8776.0, 8792.0, 8821.0, 8867.0, 8874.0, 8900.0, 8925.0, 8936.0, 8945.0, 8976.0, 9025.0, 9100.0, 9110.0, 9162.0, 9232.0, 9240.0, 9270.0, 9371.0, 9372.0, 9397.0, 9455.0, 9456.0, 9462.0, 9475.0, 9495.0, 9520.0, 9530.0, 9575.0, 9590.0, 9615.0, 9677.0, 9693.0, 9698.0, 9737.0, 9871.0, 9882.0, 9929.0, 9931.0, 10040.0, 10048.0, 10123.0, 10124.0, 10125.0, 10144.0, 10152.0, 10197.0, 10243.0, 10602.0, 10645.0, 10681.0, 10765.0, 10769.0, 10787.0, 10808.0, 10846.0, 10953.0, 10962.0, 11001.0, 11075.0, 11116.0, 11128.0, 11163.0, 11165.0, 11215.0, 11261.0, 11278.0, 11279.0, 22824.0, 22848.0, 22849.0, 22873.0, 22954.0, 22974.0, 22999.0, 23002.0, 23035.0, 23047.0, 23057.0, 23089.0, 23092.0, 23171.0, 23177.0, 23229.0, 23230.0, 23236.0, 23252.0, 23261.0, 23301.0, 23322.0, 23327.0, 23329.0, 23365.0, 23369.0, 23408.0, 23426.0, 23543.0, 23639.0, 23708.0, 23767.0, 25820.0, 25830.0, 25849.0, 26031.0, 26039.0, 26230.0, 26297.0, 26960.0, 27115.0, 27229.0, 27304.0, 27330.0, 29978.0, 29979.0, 49854.0, 50650.0, 51209.0, 51361.0, 51422.0, 51535.0, 51560.0, 51594.0, 51652.0, 51701.0, 51725.0, 53354.0, 53358.0, 54477.0, 54585.0, 54778.0, 55054.0, 55188.0, 55190.0, 55204.0, 55466.0, 55585.0, 55703.0, 55705.0, 55816.0, 55827.0, 55884.0, 55915.0, 56478.0, 56888.0, 56899.0, 56907.0, 56950.0, 57097.0, 57103.0, 57110.0, 57144.0, 57464.0, 57554.0, 57559.0, 57565.0, 57569.0, 57679.0, 57718.0, 58538.0, 63939.0, 64283.0, 64397.0, 64754.0, 64789.0, 64854.0, 65059.0, 65244.0, 65981.0, 79822.0, 79837.0, 79918.0, 80025.0, 80333.0, 80823.0, 81491.0, 81631.0, 83988.0, 84144.0, 84251.0, 84516.0, 84871.0, 84961.0, 89765.0, 89782.0, 89866.0, 90362.0, 91419.0, 114880.0, 114884.0, 115827.0, 118460.0, 121278.0, 121952.0, 123624.0, 127544.0, 128866.0, 130340.0, 134147.0, 134957.0, 136332.0, 137886.0, 144165.0, 146057.0, 150786.0, 157695.0, 160518.0, 171024.0, 219844.0, 220164.0, 221662.0, 221895.0, 257397.0, 261729.0, 282679.0, 283209.0, 284716.0, 285172.0, 317649.0, 340533.0, 375298.0, 377677.0, 387751.0, 388121.0, 388962.0, 389421.0, 389856.0, 440275.0, 111240474.0 
GO:0043204 CC 2.40e-13 35/1516   158/29107 D02 perikaryon                               116.0, 885.0, 1392.0, 1740.0, 1821.0, 1996.0, 2043.0, 2806.0, 3361.0, 3736.0, 3737.0, 3747.0, 3751.0, 3775.0, 4131.0, 4986.0, 4988.0, 5126.0, 5179.0, 5594.0, 5602.0, 6505.0, 6515.0, 6547.0, 7432.0, 8001.0, 8882.0, 9312.0, 10439.0, 23426.0, 26047.0, 26230.0, 57282.0, 57463.0, 85397.0 
GO:0005737 CC 6.84e-13 351/1516  4724/29107 D02 cytoplasm                                16.0, 384.0, 403.0, 627.0, 659.0, 801.0, 814.0, 891.0, 894.0, 1000.0, 1012.0, 1149.0, 1268.0, 1392.0, 1432.0, 1496.0, 1503.0, 1600.0, 1607.0, 1767.0, 1859.0, 1996.0, 2043.0, 2250.0, 2254.0, 2255.0, 2257.0, 2258.0, 2259.0, 2273.0, 2280.0, 2281.0, 2617.0, 2782.0, 2835.0, 2904.0, 2915.0, 2932.0, 2977.0, 3084.0, 3382.0, 3631.0, 3843.0, 3964.0, 4008.0, 4133.0, 4139.0, 4208.0, 4216.0, 4254.0, 4311.0, 4430.0, 4628.0, 4644.0, 4659.0, 4744.0, 4745.0, 4747.0, 4751.0, 4753.0, 4763.0, 4856.0, 4857.0, 4889.0, 4952.0, 5007.0, 5058.0, 5063.0, 5071.0, 5087.0, 5121.0, 5218.0, 5288.0, 5291.0, 5306.0, 5318.0, 5357.0, 5529.0, 5530.0, 5532.0, 5550.0, 5577.0, 5579.0, 5581.0, 5594.0, 5601.0, 5602.0, 5649.0, 5744.0, 5774.0, 5775.0, 5915.0, 5999.0, 6014.0, 6310.0, 6328.0, 6453.0, 6456.0, 6478.0, 6616.0, 6645.0, 6732.0, 6751.0, 6857.0, 6875.0, 6992.0, 7158.0, 7224.0, 7275.0, 7286.0, 7294.0, 7399.0, 7468.0, 7472.0, 7529.0, 7532.0, 7533.0, 7941.0, 7976.0, 8036.0, 8208.0, 8428.0, 8455.0, 8499.0, 8507.0, 8522.0, 8526.0, 8565.0, 8573.0, 8776.0, 8821.0, 8848.0, 8882.0, 8900.0, 8925.0, 9100.0, 9110.0, 9162.0, 9175.0, 9213.0, 9217.0, 9221.0, 9223.0, 9232.0, 9240.0, 9270.0, 9315.0, 9353.0, 9397.0, 9455.0, 9456.0, 9475.0, 9515.0, 9520.0, 9530.0, 9590.0, 9665.0, 9693.0, 9698.0, 9734.0, 9750.0, 9837.0, 9840.0, 9891.0, 10040.0, 10048.0, 10123.0, 10124.0, 10152.0, 10178.0, 10197.0, 10243.0, 10409.0, 10486.0, 10499.0, 10602.0, 10659.0, 10673.0, 10681.0, 10769.0, 10777.0, 10808.0, 10825.0, 10982.0, 10983.0, 11043.0, 11075.0, 11108.0, 11163.0, 11165.0, 11215.0, 11261.0, 22824.0, 22848.0, 22849.0, 22866.0, 22873.0, 22881.0, 22884.0, 22891.0, 22954.0, 23007.0, 23008.0, 23026.0, 23035.0, 23039.0, 23077.0, 23089.0, 23107.0, 23228.0, 23236.0, 23252.0, 23322.0, 23327.0, 23335.0, 23365.0, 23369.0, 23414.0, 23507.0, 23534.0, 23543.0, 23596.0, 23633.0, 23639.0, 23760.0, 25778.0, 25820.0, 25827.0, 25830.0, 25927.0, 25941.0, 26034.0, 26057.0, 26297.0, 26575.0, 27065.0, 27304.0, 27330.0, 28969.0, 29118.0, 29953.0, 29978.0, 29979.0, 51278.0, 51361.0, 51422.0, 51454.0, 51701.0, 51725.0, 53354.0, 54112.0, 54212.0, 54457.0, 54585.0, 54715.0, 54765.0, 54778.0, 55022.0, 55039.0, 55188.0, 55190.0, 55342.0, 55705.0, 55779.0, 55816.0, 55827.0, 55885.0, 56478.0, 56853.0, 56938.0, 56950.0, 56977.0, 57103.0, 57110.0, 57144.0, 57180.0, 57460.0, 57464.0, 57484.0, 57562.0, 57568.0, 57604.0, 57718.0, 57724.0, 57728.0, 59339.0, 60682.0, 64061.0, 64147.0, 65055.0, 65244.0, 65981.0, 79000.0, 79442.0, 79822.0, 79925.0, 80114.0, 80146.0, 80309.0, 80333.0, 80759.0, 81706.0, 83861.0, 84251.0, 84451.0, 84525.0, 84553.0, 84684.0, 84708.0, 84959.0, 84984.0, 85443.0, 89782.0, 91752.0, 91875.0, 113263.0, 114134.0, 114821.0, 117178.0, 118812.0, 121952.0, 127544.0, 128866.0, 134728.0, 134957.0, 135295.0, 137868.0, 142679.0, 146057.0, 151354.0, 157695.0, 160851.0, 166336.0, 168433.0, 219790.0, 219844.0, 220164.0, 259217.0, 260425.0, 282679.0, 283514.0, 284716.0, 286205.0, 338811.0, 340120.0, 342184.0, 377677.0, 388121.0, 389072.0, 400954.0, 401190.0 
GO:0099061 CC 1.01e-12 19/1516    48/29107 D08 integral component of postsynaptic density membrane 1630.0, 2045.0, 2890.0, 2903.0, 5800.0, 9890.0, 22865.0, 22986.0, 25945.0, 26045.0, 27020.0, 53616.0, 57689.0, 64084.0, 80059.0, 81832.0, 114798.0, 145581.0, 347731.0 
GO:0008076 CC 3.24e-11 22/1516    77/29107 D07 voltage-gated potassium channel complex  801.0, 3736.0, 3737.0, 3738.0, 3739.0, 3747.0, 3751.0, 3752.0, 3760.0, 3763.0, 3775.0, 3778.0, 3786.0, 3787.0, 3788.0, 9312.0, 26047.0, 27012.0, 56479.0, 80333.0, 126755.0, 170850.0 
GO:0099060 CC 3.78e-11 14/1516    29/29107 D07 integral component of postsynaptic specialization membrane 1000.0, 1008.0, 2554.0, 2556.0, 2557.0, 2558.0, 2561.0, 3361.0, 3751.0, 3752.0, 22829.0, 22865.0, 26045.0, 57502.0 
GO:0098685 CC 4.30e-11 22/1516    78/29107 D04 Schaffer collateral - CA1 synapse        1630.0, 2043.0, 2045.0, 2911.0, 2915.0, 3708.0, 4744.0, 4747.0, 5530.0, 5534.0, 6456.0, 6809.0, 6854.0, 8573.0, 9118.0, 9590.0, 22854.0, 26045.0, 27020.0, 57689.0, 84961.0, 134957.0 
GO:0098794 CC 5.74e-11 24/1516    94/29107 D02 postsynapse                              163.0, 577.0, 814.0, 2554.0, 2556.0, 2557.0, 2558.0, 2566.0, 2567.0, 2891.0, 2932.0, 4208.0, 5534.0, 6546.0, 6547.0, 6616.0, 6809.0, 8874.0, 8936.0, 9118.0, 23236.0, 57282.0, 91752.0, 401190.0 
GO:0043197 CC 1.25e-10 31/1516   157/29107 D06 dendritic spine                          793.0, 1812.0, 2043.0, 2890.0, 2891.0, 2892.0, 2893.0, 2903.0, 3739.0, 3751.0, 3752.0, 3781.0, 4131.0, 5530.0, 5577.0, 5800.0, 6453.0, 6505.0, 6546.0, 6547.0, 8499.0, 9162.0, 9371.0, 9456.0, 9495.0, 9758.0, 10152.0, 55752.0, 56899.0, 57679.0, 91752.0 
GO:0045211 CC 2.81e-09 27/1516   139/29107 D05 postsynaptic membrane                    287.0, 869.0, 1129.0, 1131.0, 1607.0, 2562.0, 2566.0, 2567.0, 2742.0, 2892.0, 2893.0, 2898.0, 2904.0, 2917.0, 3747.0, 3751.0, 3752.0, 3778.0, 8001.0, 9177.0, 10243.0, 23426.0, 27065.0, 57528.0, 57692.0, 64084.0, 116443.0 
GO:0042734 CC 3.60e-09 17/1516    58/29107 D05 presynaptic membrane                     2572.0, 2898.0, 2903.0, 3736.0, 3747.0, 6453.0, 6616.0, 6857.0, 8573.0, 9378.0, 9498.0, 9699.0, 22999.0, 26059.0, 27020.0, 57528.0, 440279.0 
GO:0030672 CC 5.10e-09 19/1516    74/29107 D08 synaptic vesicle membrane                273.0, 801.0, 2572.0, 2890.0, 3382.0, 6456.0, 6844.0, 6854.0, 6857.0, 9162.0, 9899.0, 22987.0, 23312.0, 24141.0, 57084.0, 79772.0, 127833.0, 133308.0, 440279.0 
GO:0098688 CC 1.20e-07  8/1516    14/29107 D05 parallel fiber to Purkinje cell synapse  794.0, 869.0, 3760.0, 5332.0, 5534.0, 8867.0, 27255.0, 440279.0 
GO:0099056 CC 4.63e-07 14/1516    54/29107 D06 integral component of presynaptic membrane 490.0, 1007.0, 1268.0, 2043.0, 2558.0, 3356.0, 3736.0, 3737.0, 3738.0, 3760.0, 4986.0, 4988.0, 6326.0, 8745.0 
GO:0005856 CC 6.05e-07 46/1516   401/29107 D05 cytoskeleton                             119.0, 287.0, 636.0, 1641.0, 1859.0, 1996.0, 2904.0, 4139.0, 4254.0, 4744.0, 5521.0, 5594.0, 5608.0, 5774.0, 5775.0, 6616.0, 7168.0, 7170.0, 8030.0, 8507.0, 8936.0, 9270.0, 9475.0, 9590.0, 9750.0, 9758.0, 10152.0, 10178.0, 10243.0, 10409.0, 10602.0, 23092.0, 27289.0, 27445.0, 29767.0, 54212.0, 55779.0, 56907.0, 57180.0, 57613.0, 57728.0, 65059.0, 83861.0, 114884.0, 137868.0, 256309.0 
GO:0043679 CC 7.52e-07 14/1516    56/29107 D03 axon terminus                            1006.0, 2043.0, 3736.0, 3737.0, 4986.0, 5179.0, 6505.0, 6546.0, 6547.0, 7162.0, 9498.0, 23157.0, 23767.0, 57282.0 
GO:0005794 CC 8.84e-07 88/1516   988/29107 D05 Golgi apparatus                          403.0, 412.0, 476.0, 535.0, 636.0, 688.0, 844.0, 1184.0, 2043.0, 2131.0, 2132.0, 3361.0, 3382.0, 3763.0, 4121.0, 4905.0, 4988.0, 5007.0, 5071.0, 5205.0, 5325.0, 5563.0, 5581.0, 5594.0, 5604.0, 5738.0, 5744.0, 6010.0, 6645.0, 6653.0, 6857.0, 7267.0, 8428.0, 8925.0, 9213.0, 9217.0, 9331.0, 9334.0, 9348.0, 9397.0, 9583.0, 9665.0, 9910.0, 9917.0, 10125.0, 10178.0, 10313.0, 10947.0, 11075.0, 23042.0, 23057.0, 23230.0, 23327.0, 23760.0, 25849.0, 26047.0, 26290.0, 51280.0, 51535.0, 51560.0, 51617.0, 51761.0, 55204.0, 55870.0, 57089.0, 57613.0, 63917.0, 63967.0, 79158.0, 79656.0, 79925.0, 83468.0, 84871.0, 84912.0, 85019.0, 90411.0, 92370.0, 114815.0, 118427.0, 130026.0, 137886.0, 150786.0, 168433.0, 200407.0, 254887.0, 375298.0, 389072.0, 442117.0 
GO:0032590 CC 1.15e-06 10/1516    29/29107 D06 dendrite membrane                        2554.0, 2556.0, 2557.0, 2558.0, 2566.0, 2567.0, 3747.0, 4988.0, 9495.0, 24141.0 
GO:0097060 CC 1.64e-06 10/1516    30/29107 D04 synaptic membrane                        794.0, 1006.0, 2890.0, 2903.0, 2904.0, 3775.0, 8867.0, 9162.0, 10243.0, 23767.0 
GO:0030426 CC 1.65e-06 22/1516   134/29107 D03 growth cone                              801.0, 1268.0, 1741.0, 1996.0, 2258.0, 4131.0, 4644.0, 4747.0, 5800.0, 6616.0, 6809.0, 7224.0, 8882.0, 10409.0, 11075.0, 26059.0, 26230.0, 29767.0, 57679.0, 91752.0, 114134.0, 140767.0 
GO:0099055 CC 2.21e-06 12/1516    45/29107 D06 integral component of postsynaptic membrane 1007.0, 2043.0, 3356.0, 3736.0, 3738.0, 4916.0, 4986.0, 4988.0, 6546.0, 6547.0, 23266.0, 23767.0 
GO:1902711 CC 2.40e-06  8/1516    19/29107 D04 GABA-A receptor complex                  2554.0, 2556.0, 2557.0, 2558.0, 2561.0, 2562.0, 2566.0, 2567.0 
GO:0098839 CC 4.21e-06 11/1516    40/29107 D06 postsynaptic density membrane            1740.0, 2043.0, 2891.0, 2903.0, 2904.0, 2911.0, 2915.0, 8825.0, 22829.0, 57502.0, 81832.0 
GO:0098793 CC 6.66e-06 18/1516   104/29107 D02 presynapse                               783.0, 4311.0, 5071.0, 6453.0, 6456.0, 6505.0, 7532.0, 8618.0, 8825.0, 8867.0, 9498.0, 10681.0, 22829.0, 51560.0, 57502.0, 84961.0, 91752.0, 93664.0 
GO:0032809 CC 7.72e-06  9/1516    28/29107 D03 neuronal cell body membrane              490.0, 2558.0, 3737.0, 3747.0, 3751.0, 9312.0, 9498.0, 57463.0, 85397.0 
GO:0043198 CC 1.04e-05 10/1516    36/29107 D02 dendritic shaft                          1741.0, 2043.0, 2917.0, 3356.0, 4133.0, 4905.0, 5577.0, 6505.0, 6546.0, 91752.0 
GO:0001518 CC 1.26e-05  7/1516    17/29107 D07 voltage-gated sodium channel complex     6323.0, 6326.0, 6327.0, 6328.0, 6330.0, 6334.0, 55800.0 
GO:0030018 CC 1.32e-05 20/1516   130/29107 D02 Z disc                                   287.0, 493.0, 844.0, 2274.0, 2280.0, 2281.0, 3781.0, 4659.0, 5058.0, 5530.0, 5532.0, 6262.0, 6323.0, 6334.0, 6546.0, 9456.0, 55800.0, 56704.0, 91977.0, 171024.0 
GO:0030659 CC 1.80e-05 19/1516   122/29107 D05 cytoplasmic vesicle membrane             2554.0, 2561.0, 2562.0, 2566.0, 2903.0, 3460.0, 3708.0, 6262.0, 10947.0, 23057.0, 24141.0, 51617.0, 56907.0, 57089.0, 91147.0, 93664.0, 130340.0, 282679.0, 441061.0 
GO:0034704 CC 1.85e-05  8/1516    24/29107 D06 calcium channel complex                  801.0, 2281.0, 5144.0, 6262.0, 7223.0, 7224.0, 10367.0, 90550.0 
GO:0005789 CC 1.88e-05 82/1516   974/29107 D04 endoplasmic reticulum membrane           412.0, 488.0, 1040.0, 1131.0, 1812.0, 2131.0, 2132.0, 2890.0, 2891.0, 2903.0, 2904.0, 3460.0, 3708.0, 3737.0, 4232.0, 5007.0, 5738.0, 5924.0, 6547.0, 6653.0, 6715.0, 9217.0, 9840.0, 9871.0, 10125.0, 10313.0, 10745.0, 11001.0, 23065.0, 23230.0, 23305.0, 23426.0, 23507.0, 23544.0, 23760.0, 23767.0, 23768.0, 24145.0, 26031.0, 27065.0, 51594.0, 56704.0, 57146.0, 57552.0, 57565.0, 59353.0, 64084.0, 65055.0, 79022.0, 79071.0, 79608.0, 79772.0, 84197.0, 84803.0, 89866.0, 90411.0, 91147.0, 94160.0, 112609.0, 114880.0, 116443.0, 127544.0, 128486.0, 130367.0, 130733.0, 145226.0, 145447.0, 151742.0, 153830.0, 165679.0, 168433.0, 195814.0, 203859.0, 253782.0, 260293.0, 282679.0, 283820.0, 285533.0, 342184.0, 375056.0, 387597.0, 111240474.0 
GO:0016342 CC 1.96e-05  9/1516    31/29107 D04 catenin complex                          1000.0, 1005.0, 1006.0, 1007.0, 1008.0, 1010.0, 1012.0, 1016.0, 1496.0 
GO:0008021 CC 2.56e-05 19/1516   125/29107 D09 synaptic vesicle                         273.0, 627.0, 1184.0, 2903.0, 4311.0, 6616.0, 6809.0, 6844.0, 6857.0, 9498.0, 9892.0, 9899.0, 22987.0, 23157.0, 23312.0, 23335.0, 115827.0, 134957.0, 142684.0 
GO:0005955 CC 3.51e-05  4/1516     5/29107 D06 calcineurin complex                      3708.0, 5530.0, 5532.0, 5534.0 
GO:0032279 CC 3.51e-05  4/1516     5/29107 D05 asymmetric synapse                       2891.0, 2917.0, 6505.0, 9498.0 
GO:0032281 CC 3.57e-05  8/1516    26/29107 D07 AMPA glutamate receptor complex          1741.0, 2890.0, 2891.0, 2892.0, 2893.0, 118427.0, 375567.0, 402117.0 
GO:0016020 CC 3.75e-05 153/1516  2121/29107 D02 membrane                                 16.0, 163.0, 334.0, 412.0, 476.0, 488.0, 490.0, 493.0, 636.0, 891.0, 1184.0, 1503.0, 1600.0, 1740.0, 1778.0, 1982.0, 1996.0, 2132.0, 2280.0, 2281.0, 2778.0, 2782.0, 3084.0, 3556.0, 3708.0, 3747.0, 3843.0, 3939.0, 3964.0, 4121.0, 4345.0, 4522.0, 4644.0, 4763.0, 4889.0, 4952.0, 5007.0, 5122.0, 5126.0, 5288.0, 5291.0, 5550.0, 5591.0, 5877.0, 5912.0, 6098.0, 6262.0, 6326.0, 6505.0, 6511.0, 6546.0, 6547.0, 6616.0, 6645.0, 6653.0, 6844.0, 7162.0, 7447.0, 7529.0, 7532.0, 7798.0, 7804.0, 8428.0, 8526.0, 8776.0, 8925.0, 9110.0, 9175.0, 9270.0, 9353.0, 9371.0, 9498.0, 9530.0, 9583.0, 9665.0, 9693.0, 9899.0, 9929.0, 9931.0, 10040.0, 10125.0, 10154.0, 10197.0, 10825.0, 10953.0, 11075.0, 11128.0, 22986.0, 23002.0, 23077.0, 23305.0, 23365.0, 23530.0, 23633.0, 24145.0, 25827.0, 25975.0, 26031.0, 26047.0, 26057.0, 26230.0, 26872.0, 26960.0, 27067.0, 27075.0, 27229.0, 28969.0, 51594.0, 51678.0, 54331.0, 54477.0, 55466.0, 55705.0, 55714.0, 56478.0, 57089.0, 57552.0, 57559.0, 57679.0, 57689.0, 59339.0, 64397.0, 65055.0, 79183.0, 79815.0, 81553.0, 81615.0, 81706.0, 84830.0, 89782.0, 94160.0, 114134.0, 114786.0, 114815.0, 114880.0, 114884.0, 116443.0, 129293.0, 130367.0, 130733.0, 139411.0, 145447.0, 152519.0, 163882.0, 204962.0, 253782.0, 255252.0, 256691.0, 260425.0, 375056.0, 387597.0, 442213.0, 100507421.0 
GO:0000139 CC 6.74e-05 54/1516   587/29107 D05 Golgi membrane                           403.0, 1184.0, 2131.0, 2132.0, 2572.0, 3382.0, 3460.0, 4121.0, 5007.0, 6010.0, 6252.0, 6456.0, 6489.0, 6653.0, 8708.0, 9331.0, 9334.0, 9348.0, 9583.0, 9917.0, 9956.0, 10125.0, 10313.0, 11261.0, 23057.0, 23760.0, 25849.0, 26290.0, 51046.0, 51301.0, 51560.0, 55204.0, 55638.0, 57172.0, 63917.0, 64084.0, 79158.0, 79608.0, 79794.0, 80310.0, 81849.0, 84302.0, 84620.0, 84679.0, 84912.0, 89866.0, 90161.0, 92370.0, 130340.0, 254887.0, 285533.0, 337876.0, 442117.0, 111240474.0 
GO:0043195 CC 7.44e-05 11/1516    53/29107 D03 terminal bouton                          116.0, 793.0, 794.0, 885.0, 3747.0, 7399.0, 8492.0, 8867.0, 9498.0, 22848.0, 440279.0 
GO:0014704 CC 8.54e-05 10/1516    45/29107 D06 intercalated disc                        287.0, 476.0, 1000.0, 2258.0, 5058.0, 5318.0, 6326.0, 6330.0, 6546.0, 7533.0 
GO:0043194 CC 1.01e-04  6/1516    16/29107 D02 axon initial segment                     885.0, 3786.0, 4133.0, 4897.0, 6334.0, 57554.0 
GO:0043235 CC 1.10e-04 25/1516   209/29107 D02 receptor complex                         91.0, 659.0, 2042.0, 2043.0, 2044.0, 2045.0, 2690.0, 2917.0, 3595.0, 3815.0, 4916.0, 5979.0, 6098.0, 7804.0, 22925.0, 26050.0, 50939.0, 51559.0, 57528.0, 64240.0, 65981.0, 81491.0, 83873.0, 285220.0, 374462.0 
GO:0005912 CC 1.30e-04 21/1516   164/29107 D05 adherens junction                        659.0, 1000.0, 1005.0, 1006.0, 1007.0, 1008.0, 1010.0, 1016.0, 1496.0, 1982.0, 2043.0, 5318.0, 9223.0, 10152.0, 25945.0, 27289.0, 57608.0, 58538.0, 117178.0, 143098.0, 342184.0 
GO:0048786 CC 1.41e-04  9/1516    39/29107 D02 presynaptic active zone                  2917.0, 2983.0, 7976.0, 8496.0, 8499.0, 9699.0, 22999.0, 26059.0, 440279.0 
GO:0097440 CC 1.49e-04  6/1516    17/29107 D06 apical dendrite                          4131.0, 6453.0, 6505.0, 10891.0, 22849.0, 57282.0 
GO:0032433 CC 1.49e-04  6/1516    17/29107 D02 filopodium tip                           3093.0, 4644.0, 7976.0, 10152.0, 26031.0, 118812.0 
GO:0043083 CC 1.49e-04  6/1516    17/29107 D03 synaptic cleft                           577.0, 869.0, 1006.0, 6505.0, 8492.0, 9211.0 
GO:0043231 CC 1.50e-04 70/1516   847/29107 D04 intracellular membrane-bounded organelle 406.0, 412.0, 490.0, 493.0, 535.0, 673.0, 688.0, 1600.0, 3382.0, 3775.0, 4208.0, 4856.0, 4857.0, 5007.0, 5126.0, 5291.0, 5325.0, 5581.0, 6478.0, 6595.0, 6844.0, 9372.0, 9575.0, 9665.0, 9856.0, 9871.0, 10349.0, 10659.0, 10673.0, 10825.0, 10891.0, 10953.0, 11154.0, 22881.0, 22891.0, 23007.0, 23035.0, 23042.0, 23077.0, 23534.0, 25849.0, 26031.0, 27289.0, 51491.0, 55638.0, 55711.0, 56478.0, 56899.0, 57586.0, 79442.0, 79608.0, 81631.0, 81796.0, 84679.0, 89866.0, 91419.0, 93664.0, 114134.0, 114880.0, 114884.0, 117247.0, 130340.0, 157695.0, 160851.0, 163882.0, 171024.0, 375056.0, 377677.0, 400120.0, 111240474.0 
GO:0060076 CC 1.82e-04  8/1516    32/29107 D04 excitatory synapse                       2890.0, 2891.0, 6857.0, 9495.0, 26045.0, 57084.0, 57502.0, 81832.0 
GO:0097441 CC 2.26e-04  4/1516     7/29107 D06 basal dendrite                           4131.0, 4133.0, 6456.0, 57282.0 
GO:0048788 CC 2.26e-04  4/1516     7/29107 D07 cytoskeleton of presynaptic active zone  9699.0, 22999.0, 26059.0, 27445.0 
GO:0030315 CC 2.58e-04  9/1516    42/29107 D02 T-tubule                                 287.0, 476.0, 493.0, 844.0, 2806.0, 3760.0, 5532.0, 6326.0, 6546.0 
GO:0099059 CC 3.45e-04  5/1516    13/29107 D07 integral component of presynaptic active zone membrane 490.0, 493.0, 1000.0, 1008.0, 27020.0 
GO:0044305 CC 4.07e-04  6/1516    20/29107 D04 calyx of Held                            793.0, 3736.0, 3737.0, 3738.0, 5579.0, 440279.0 
GO:0009898 CC 4.88e-04 10/1516    55/29107 D04 cytoplasmic side of plasma membrane      490.0, 785.0, 3815.0, 5530.0, 5774.0, 5775.0, 7188.0, 9495.0, 128866.0, 401474.0 
GO:0005901 CC 5.36e-04 12/1516    76/29107 D06 caveola                                  476.0, 493.0, 659.0, 1012.0, 1946.0, 3356.0, 3778.0, 5594.0, 7223.0, 7804.0, 10825.0, 84830.0 
GO:0060342 CC 5.42e-04  3/1516     4/29107 D04 photoreceptor inner segment membrane     476.0, 6010.0, 145226.0 
GO:0034707 CC 7.32e-04  9/1516    48/29107 D05 chloride channel complex                 2554.0, 2556.0, 2557.0, 2558.0, 2561.0, 2562.0, 2566.0, 2567.0, 2742.0 
GO:0005883 CC 7.48e-04  4/1516     9/29107 D07 neurofilament                            4741.0, 4744.0, 4747.0, 9118.0 
GO:0034703 CC 1.19e-03  4/1516    10/29107 D05 cation channel complex                   7222.0, 7223.0, 7224.0, 285175.0 
GO:0044224 CC 1.19e-03  4/1516    10/29107 D02 juxtaparanode region of axon             1740.0, 3736.0, 3737.0, 26047.0 
GO:0099026 CC 1.30e-03  3/1516     5/29107 D06 anchored component of presynaptic membrane 27255.0, 53942.0, 401190.0 
GO:0098686 CC 1.33e-03  7/1516    33/29107 D05 hippocampal mossy fiber to CA3 synapse   793.0, 2045.0, 6456.0, 6857.0, 25945.0, 26045.0, 134957.0 
GO:0009986 CC 1.73e-03 48/1516   581/29107 D02 cell surface                             91.0, 659.0, 1000.0, 1630.0, 2043.0, 2255.0, 2690.0, 2806.0, 2890.0, 2903.0, 2904.0, 3321.0, 3736.0, 3781.0, 3786.0, 4008.0, 4142.0, 4311.0, 4325.0, 4345.0, 5738.0, 6092.0, 6505.0, 6653.0, 7162.0, 7223.0, 7804.0, 7976.0, 8499.0, 9177.0, 9378.0, 11122.0, 22829.0, 22925.0, 26047.0, 27020.0, 27133.0, 55997.0, 57502.0, 64084.0, 80328.0, 84830.0, 132112.0, 137970.0, 145581.0, 221806.0, 282679.0, 340419.0 
GO:0070382 CC 1.85e-03  6/1516    26/29107 D08 exocytic vesicle                         3479.0, 6857.0, 57586.0, 94122.0, 127833.0, 341359.0 
GO:0001750 CC 1.86e-03 10/1516    65/29107 D02 photoreceptor outer segment              3617.0, 4131.0, 4952.0, 6010.0, 10692.0, 23596.0, 25924.0, 51761.0, 57728.0, 375298.0 
GO:0030285 CC 1.91e-03  7/1516    35/29107 D05 integral component of synaptic vesicle membrane 490.0, 4986.0, 6844.0, 6857.0, 22987.0, 57084.0, 81615.0 
GO:0005515 MF 2.10e-23 835/1516 12418/29107 D02 protein binding                          27.0, 31.0, 56.0, 91.0, 116.0, 157.0, 163.0, 273.0, 287.0, 334.0, 384.0, 403.0, 406.0, 440.0, 476.0, 488.0, 490.0, 493.0, 535.0, 570.0, 577.0, 627.0, 636.0, 659.0, 673.0, 685.0, 688.0, 744.0, 783.0, 785.0, 793.0, 801.0, 844.0, 862.0, 869.0, 885.0, 891.0, 894.0, 1000.0, 1012.0, 1039.0, 1040.0, 1114.0, 1123.0, 1131.0, 1159.0, 1184.0, 1268.0, 1392.0, 1432.0, 1459.0, 1496.0, 1503.0, 1600.0, 1630.0, 1641.0, 1678.0, 1740.0, 1741.0, 1778.0, 1795.0, 1807.0, 1812.0, 1859.0, 1871.0, 1946.0, 1950.0, 1982.0, 1993.0, 2042.0, 2043.0, 2045.0, 2074.0, 2104.0, 2114.0, 2132.0, 2255.0, 2257.0, 2258.0, 2259.0, 2273.0, 2274.0, 2280.0, 2281.0, 2556.0, 2566.0, 2572.0, 2617.0, 2690.0, 2744.0, 2774.0, 2778.0, 2782.0, 2786.0, 2834.0, 2890.0, 2891.0, 2903.0, 2904.0, 2911.0, 2915.0, 2932.0, 2977.0, 2982.0, 2983.0, 3093.0, 3098.0, 3131.0, 3184.0, 3356.0, 3363.0, 3382.0, 3460.0, 3479.0, 3621.0, 3631.0, 3708.0, 3736.0, 3737.0, 3738.0, 3739.0, 3751.0, 3752.0, 3760.0, 3763.0, 3775.0, 3778.0, 3781.0, 3786.0, 3787.0, 3788.0, 3815.0, 3843.0, 3912.0, 3939.0, 3964.0, 4045.0, 4131.0, 4133.0, 4139.0, 4142.0, 4205.0, 4208.0, 4216.0, 4232.0, 4254.0, 4293.0, 4300.0, 4311.0, 4345.0, 4430.0, 4522.0, 4628.0, 4644.0, 4649.0, 4659.0, 4704.0, 4741.0, 4744.0, 4745.0, 4747.0, 4751.0, 4753.0, 4763.0, 4856.0, 4857.0, 4883.0, 4885.0, 4886.0, 4887.0, 4897.0, 4905.0, 4916.0, 4952.0, 4978.0, 4986.0, 4988.0, 5007.0, 5058.0, 5063.0, 5071.0, 5087.0, 5121.0, 5126.0, 5144.0, 5160.0, 5165.0, 5205.0, 5218.0, 5291.0, 5306.0, 5318.0, 5325.0, 5332.0, 5521.0, 5529.0, 5530.0, 5532.0, 5534.0, 5550.0, 5563.0, 5577.0, 5579.0, 5581.0, 5591.0, 5594.0, 5601.0, 5602.0, 5604.0, 5608.0, 5738.0, 5744.0, 5746.0, 5774.0, 5775.0, 5793.0, 5800.0, 5801.0, 5877.0, 5899.0, 5912.0, 5929.0, 5937.0, 5950.0, 5979.0, 5991.0, 6010.0, 6014.0, 6092.0, 6096.0, 6098.0, 6252.0, 6262.0, 6304.0, 6310.0, 6326.0, 6330.0, 6334.0, 6453.0, 6456.0, 6478.0, 6489.0, 6505.0, 6515.0, 6546.0, 6595.0, 6616.0, 6645.0, 6653.0, 6730.0, 6732.0, 6752.0, 6775.0, 6785.0, 6792.0, 6809.0, 6832.0, 6844.0, 6857.0, 6869.0, 6992.0, 7014.0, 7068.0, 7102.0, 7158.0, 7168.0, 7170.0, 7172.0, 7182.0, 7188.0, 7222.0, 7223.0, 7224.0, 7267.0, 7286.0, 7294.0, 7325.0, 7342.0, 7399.0, 7432.0, 7447.0, 7464.0, 7468.0, 7472.0, 7504.0, 7529.0, 7532.0, 7533.0, 7592.0, 7693.0, 7804.0, 7874.0, 7976.0, 8030.0, 8036.0, 8208.0, 8395.0, 8428.0, 8454.0, 8473.0, 8496.0, 8499.0, 8503.0, 8507.0, 8522.0, 8543.0, 8554.0, 8565.0, 8573.0, 8604.0, 8618.0, 8739.0, 8745.0, 8792.0, 8821.0, 8825.0, 8848.0, 8874.0, 8882.0, 8900.0, 8936.0, 8945.0, 8976.0, 9025.0, 9069.0, 9079.0, 9100.0, 9110.0, 9118.0, 9162.0, 9175.0, 9211.0, 9217.0, 9221.0, 9223.0, 9229.0, 9232.0, 9240.0, 9270.0, 9308.0, 9315.0, 9329.0, 9353.0, 9371.0, 9372.0, 9378.0, 9397.0, 9455.0, 9456.0, 9462.0, 9475.0, 9495.0, 9508.0, 9515.0, 9530.0, 9575.0, 9590.0, 9607.0, 9665.0, 9693.0, 9698.0, 9699.0, 9734.0, 9737.0, 9750.0, 9758.0, 9760.0, 9831.0, 9856.0, 9871.0, 9874.0, 9882.0, 9891.0, 9892.0, 9899.0, 9917.0, 9929.0, 9931.0, 10040.0, 10048.0, 10079.0, 10098.0, 10123.0, 10124.0, 10152.0, 10154.0, 10197.0, 10243.0, 10313.0, 10363.0, 10367.0, 10370.0, 10409.0, 10439.0, 10472.0, 10486.0, 10499.0, 10602.0, 10631.0, 10656.0, 10673.0, 10681.0, 10686.0, 10687.0, 10692.0, 10716.0, 10765.0, 10769.0, 10787.0, 10808.0, 10825.0, 10891.0, 10943.0, 10953.0, 10962.0, 10982.0, 10983.0, 11022.0, 11075.0, 11108.0, 11116.0, 11122.0, 11163.0, 11165.0, 11215.0, 11261.0, 11278.0, 11281.0, 22829.0, 22843.0, 22848.0, 22849.0, 22854.0, 22865.0, 22866.0, 22873.0, 22887.0, 22891.0, 22954.0, 22974.0, 22986.0, 22987.0, 22999.0, 23002.0, 23008.0, 23026.0, 23028.0, 23035.0, 23039.0, 23047.0, 23077.0, 23089.0, 23092.0, 23107.0, 23157.0, 23158.0, 23168.0, 23177.0, 23228.0, 23229.0, 23230.0, 23236.0, 23251.0, 23252.0, 23270.0, 23284.0, 23322.0, 23327.0, 23365.0, 23369.0, 23414.0, 23426.0, 23507.0, 23534.0, 23543.0, 23596.0, 23633.0, 23639.0, 23708.0, 23760.0, 23767.0, 23786.0, 24145.0, 25820.0, 25827.0, 25830.0, 25849.0, 25924.0, 25927.0, 25941.0, 25945.0, 25975.0, 26031.0, 26034.0, 26039.0, 26045.0, 26047.0, 26050.0, 26057.0, 26059.0, 26094.0, 26297.0, 26575.0, 27020.0, 27065.0, 27067.0, 27086.0, 27165.0, 27229.0, 27289.0, 27300.0, 27304.0, 27330.0, 27346.0, 28969.0, 29070.0, 29106.0, 29118.0, 29767.0, 29967.0, 29978.0, 29979.0, 30811.0, 49854.0, 50650.0, 51082.0, 51204.0, 51209.0, 51278.0, 51280.0, 51335.0, 51361.0, 51422.0, 51440.0, 51535.0, 51560.0, 51617.0, 51652.0, 51678.0, 51701.0, 51761.0, 53358.0, 53616.0, 54212.0, 54331.0, 54438.0, 54457.0, 54477.0, 54585.0, 54622.0, 54682.0, 54704.0, 54715.0, 54749.0, 54765.0, 54769.0, 54778.0, 54845.0, 54904.0, 54914.0, 55022.0, 55030.0, 55039.0, 55054.0, 55122.0, 55190.0, 55204.0, 55328.0, 55342.0, 55346.0, 55359.0, 55466.0, 55585.0, 55638.0, 55705.0, 55752.0, 55759.0, 55779.0, 55800.0, 55827.0, 55885.0, 55915.0, 55922.0, 56122.0, 56124.0, 56256.0, 56341.0, 56478.0, 56479.0, 56704.0, 56907.0, 56941.0, 56950.0, 56980.0, 57103.0, 57110.0, 57144.0, 57146.0, 57148.0, 57172.0, 57343.0, 57403.0, 57460.0, 57463.0, 57496.0, 57502.0, 57528.0, 57541.0, 57554.0, 57559.0, 57562.0, 57679.0, 57687.0, 57689.0, 57692.0, 57718.0, 57724.0, 57728.0, 58538.0, 59274.0, 59339.0, 59353.0, 63926.0, 63933.0, 63934.0, 63939.0, 63967.0, 64061.0, 64147.0, 64240.0, 64393.0, 64754.0, 64756.0, 64854.0, 64919.0, 65055.0, 65059.0, 65243.0, 65981.0, 65997.0, 79000.0, 79022.0, 79071.0, 79158.0, 79656.0, 79698.0, 79722.0, 79794.0, 79837.0, 79918.0, 79979.0, 79986.0, 80309.0, 80328.0, 80333.0, 80335.0, 80823.0, 81563.0, 81566.0, 81631.0, 83698.0, 83851.0, 83861.0, 83873.0, 83988.0, 84102.0, 84109.0, 84197.0, 84251.0, 84311.0, 84451.0, 84516.0, 84524.0, 84525.0, 84679.0, 84708.0, 84830.0, 84897.0, 84912.0, 84959.0, 84961.0, 84984.0, 85019.0, 85397.0, 85453.0, 89765.0, 89866.0, 90362.0, 90411.0, 90550.0, 90874.0, 91147.0, 91419.0, 91749.0, 91875.0, 91977.0, 92370.0, 92703.0, 94081.0, 94122.0, 112609.0, 114134.0, 114569.0, 114798.0, 114801.0, 114815.0, 114880.0, 114884.0, 115827.0, 116443.0, 116931.0, 117178.0, 117247.0, 118427.0, 118812.0, 121053.0, 124359.0, 127544.0, 127733.0, 127833.0, 128486.0, 128553.0, 128866.0, 128977.0, 130026.0, 130340.0, 130827.0, 131034.0, 131405.0, 133308.0, 134111.0, 134353.0, 134728.0, 134829.0, 136332.0, 137886.0, 138046.0, 139322.0, 140707.0, 140767.0, 142679.0, 143098.0, 144165.0, 144402.0, 145226.0, 145282.0, 145581.0, 145773.0, 145957.0, 146057.0, 146223.0, 146845.0, 147339.0, 147463.0, 149951.0, 150864.0, 151230.0, 151354.0, 151963.0, 152006.0, 154313.0, 154865.0, 157574.0, 157807.0, 160760.0, 163882.0, 164781.0, 164832.0, 165679.0, 166379.0, 167555.0, 170850.0, 171024.0, 195814.0, 201780.0, 202559.0, 203111.0, 204962.0, 219844.0, 220164.0, 220202.0, 221662.0, 221895.0, 221981.0, 222484.0, 222553.0, 253152.0, 253314.0, 253782.0, 254887.0, 255631.0, 256309.0, 256691.0, 256815.0, 257194.0, 257236.0, 257397.0, 259217.0, 260425.0, 283310.0, 283385.0, 283514.0, 283820.0, 284306.0, 284716.0, 285172.0, 285533.0, 285600.0, 285704.0, 286205.0, 339287.0, 340156.0, 340419.0, 344787.0, 345079.0, 347902.0, 348980.0, 374383.0, 375056.0, 375567.0, 377677.0, 388121.0, 388272.0, 388962.0, 389421.0, 399947.0, 400120.0, 401474.0, 402117.0, 407738.0, 548596.0, 613212.0, 642273.0, 729475.0, 111240474.0 
GO:0005524 MF 4.58e-12 139/1516  1458/29107 D08 ATP binding                              16.0, 27.0, 31.0, 91.0, 157.0, 440.0, 476.0, 488.0, 490.0, 493.0, 659.0, 673.0, 814.0, 1159.0, 1184.0, 1432.0, 1459.0, 1503.0, 1607.0, 1767.0, 1768.0, 1778.0, 1859.0, 2042.0, 2043.0, 2044.0, 2045.0, 2074.0, 2617.0, 2932.0, 3093.0, 3098.0, 3815.0, 4139.0, 4216.0, 4293.0, 4430.0, 4522.0, 4628.0, 4644.0, 4649.0, 4751.0, 4905.0, 4916.0, 5058.0, 5063.0, 5165.0, 5205.0, 5218.0, 5288.0, 5291.0, 5563.0, 5579.0, 5581.0, 5591.0, 5593.0, 5594.0, 5601.0, 5602.0, 5604.0, 5608.0, 5979.0, 6098.0, 6334.0, 6595.0, 6732.0, 6792.0, 6832.0, 6854.0, 7294.0, 7325.0, 8395.0, 8428.0, 8526.0, 8565.0, 8573.0, 9162.0, 9175.0, 9201.0, 9221.0, 9223.0, 9371.0, 9475.0, 9677.0, 9874.0, 9891.0, 9917.0, 9931.0, 10079.0, 10243.0, 10349.0, 10645.0, 10769.0, 10808.0, 11001.0, 22824.0, 22848.0, 23026.0, 23057.0, 23305.0, 25778.0, 27304.0, 27330.0, 29118.0, 30811.0, 51422.0, 51701.0, 51761.0, 53354.0, 55359.0, 55466.0, 55585.0, 55915.0, 57144.0, 57172.0, 57180.0, 64147.0, 64240.0, 79837.0, 80025.0, 84197.0, 84451.0, 85443.0, 94160.0, 127602.0, 134111.0, 136332.0, 146057.0, 152110.0, 160851.0, 166379.0, 259217.0, 260425.0, 284716.0, 285220.0, 340156.0, 343450.0, 440275.0, 548596.0 
GO:0005249 MF 5.26e-12 20/1516    58/29107 D09 voltage-gated potassium channel activity 3736.0, 3737.0, 3738.0, 3739.0, 3747.0, 3751.0, 3752.0, 3778.0, 3786.0, 3787.0, 3788.0, 6616.0, 9312.0, 27012.0, 27133.0, 56479.0, 90134.0, 126755.0, 170850.0, 348980.0 
GO:0044325 MF 2.05e-10 28/1516   133/29107 D03 transmembrane transporter binding        287.0, 488.0, 801.0, 2257.0, 2258.0, 2273.0, 2280.0, 2281.0, 3747.0, 3752.0, 5144.0, 5318.0, 6262.0, 6330.0, 6546.0, 6844.0, 7533.0, 9100.0, 9456.0, 9699.0, 22999.0, 23171.0, 23327.0, 24145.0, 27020.0, 27133.0, 55800.0, 126755.0 
GO:0005516 MF 3.13e-10 35/1516   201/29107 D03 calmodulin binding                       119.0, 490.0, 493.0, 814.0, 3781.0, 3786.0, 4133.0, 4430.0, 4628.0, 4644.0, 5121.0, 5530.0, 5532.0, 5534.0, 5924.0, 5999.0, 6014.0, 6262.0, 6546.0, 6547.0, 6645.0, 6844.0, 6857.0, 8573.0, 9495.0, 9590.0, 10645.0, 10777.0, 23236.0, 25827.0, 27133.0, 56479.0, 57172.0, 200373.0, 440279.0 
GO:0005509 MF 8.69e-10 77/1516   704/29107 D05 calcium ion binding                      488.0, 673.0, 793.0, 794.0, 801.0, 844.0, 1000.0, 1005.0, 1006.0, 1007.0, 1008.0, 1010.0, 1012.0, 1016.0, 1607.0, 1830.0, 1950.0, 3423.0, 3708.0, 4121.0, 4745.0, 4753.0, 5099.0, 5121.0, 5332.0, 5357.0, 5530.0, 5532.0, 5534.0, 5979.0, 6262.0, 6453.0, 6546.0, 6857.0, 7092.0, 7447.0, 7804.0, 8604.0, 9353.0, 9378.0, 9693.0, 10125.0, 10367.0, 10645.0, 11261.0, 23007.0, 23158.0, 23236.0, 23284.0, 25975.0, 27328.0, 27445.0, 51440.0, 54749.0, 56122.0, 56124.0, 56126.0, 56135.0, 56138.0, 56142.0, 56143.0, 57526.0, 57575.0, 57586.0, 63926.0, 64084.0, 64420.0, 79158.0, 79772.0, 80333.0, 83698.0, 83988.0, 90411.0, 120114.0, 127833.0, 341359.0, 440279.0 
GO:0004674 MF 7.86e-09 50/1516   396/29107 D06 protein serine/threonine kinase activity 91.0, 659.0, 673.0, 814.0, 1432.0, 1459.0, 1859.0, 2932.0, 4139.0, 4216.0, 4293.0, 4751.0, 5058.0, 5063.0, 5165.0, 5218.0, 5563.0, 5579.0, 5581.0, 5591.0, 5593.0, 5594.0, 5601.0, 5602.0, 5604.0, 5608.0, 6732.0, 6792.0, 8428.0, 8573.0, 9175.0, 9201.0, 9475.0, 9874.0, 9891.0, 10645.0, 10769.0, 22848.0, 25778.0, 27330.0, 30811.0, 51701.0, 57144.0, 57172.0, 84451.0, 85443.0, 146057.0, 152110.0, 340156.0, 440275.0 
GO:0106310 MF 1.06e-08 47/1516   359/29107 D06 protein serine kinase activity           673.0, 814.0, 1432.0, 1459.0, 1859.0, 2932.0, 4139.0, 4216.0, 4293.0, 4751.0, 5058.0, 5063.0, 5218.0, 5563.0, 5579.0, 5581.0, 5591.0, 5593.0, 5594.0, 5601.0, 5602.0, 5604.0, 5608.0, 6732.0, 6792.0, 8428.0, 8573.0, 9175.0, 9201.0, 9475.0, 9874.0, 9891.0, 10645.0, 10769.0, 22848.0, 25778.0, 27330.0, 30811.0, 51701.0, 57144.0, 57172.0, 84451.0, 85443.0, 146057.0, 152110.0, 340156.0, 440275.0 
GO:0022851 MF 5.41e-08  8/1516    13/29107 D10 GABA-gated chloride ion channel activity 2554.0, 2556.0, 2557.0, 2558.0, 2561.0, 2562.0, 2566.0, 2567.0 
GO:0017080 MF 7.17e-08 12/1516    34/29107 D04 sodium channel regulator activity        493.0, 2257.0, 2258.0, 2259.0, 5318.0, 5774.0, 6327.0, 6330.0, 7533.0, 23171.0, 23327.0, 55800.0 
GO:0030594 MF 1.17e-07 18/1516    80/29107 D03 neurotransmitter receptor activity       1129.0, 1131.0, 2554.0, 2556.0, 2557.0, 2558.0, 2561.0, 2562.0, 2566.0, 2567.0, 2742.0, 3269.0, 3355.0, 3356.0, 3361.0, 3363.0, 8001.0, 9177.0 
GO:0005237 MF 2.81e-07  7/1516    11/29107 D09 inhibitory extracellular ligand-gated ion channel activity 2554.0, 2556.0, 2557.0, 2558.0, 2561.0, 2566.0, 2567.0 
GO:1904315 MF 3.45e-07 11/1516    32/29107 D10 transmitter-gated ion channel activity involved in regulation of postsynaptic membrane potential 2554.0, 2556.0, 2557.0, 2558.0, 2561.0, 2566.0, 2567.0, 2742.0, 2890.0, 2898.0, 116443.0 
GO:0046872 MF 7.10e-07 173/1516  2297/29107 D04 metal ion binding                        18.0, 31.0, 91.0, 412.0, 490.0, 493.0, 659.0, 688.0, 781.0, 862.0, 1123.0, 1290.0, 1678.0, 2131.0, 2132.0, 2273.0, 2274.0, 2742.0, 2774.0, 2778.0, 2971.0, 2983.0, 3097.0, 3621.0, 3751.0, 3752.0, 3778.0, 3815.0, 4008.0, 4216.0, 4649.0, 4751.0, 4885.0, 4905.0, 5063.0, 5144.0, 5325.0, 5563.0, 5581.0, 5649.0, 6010.0, 6505.0, 6511.0, 6547.0, 7267.0, 7468.0, 7592.0, 7693.0, 7710.0, 7762.0, 8001.0, 8428.0, 8526.0, 8543.0, 8618.0, 8622.0, 8748.0, 8792.0, 9110.0, 9162.0, 9175.0, 9331.0, 9334.0, 9369.0, 9372.0, 9475.0, 9699.0, 9734.0, 9831.0, 9891.0, 9917.0, 9931.0, 10243.0, 10472.0, 10631.0, 10846.0, 11108.0, 11128.0, 11163.0, 11278.0, 11279.0, 22843.0, 22873.0, 22891.0, 22999.0, 23035.0, 26290.0, 26872.0, 27086.0, 27115.0, 27300.0, 27304.0, 49854.0, 51559.0, 54704.0, 54778.0, 54904.0, 55084.0, 55190.0, 55466.0, 55703.0, 55799.0, 55870.0, 55885.0, 56950.0, 56980.0, 57089.0, 57343.0, 57484.0, 57541.0, 57559.0, 60682.0, 63917.0, 63934.0, 64240.0, 64283.0, 64397.0, 64754.0, 64789.0, 64854.0, 64919.0, 65243.0, 65981.0, 79740.0, 79814.0, 79986.0, 80144.0, 80816.0, 84524.0, 84684.0, 84708.0, 84911.0, 85460.0, 89782.0, 90874.0, 91419.0, 91752.0, 93664.0, 94122.0, 127544.0, 128553.0, 129293.0, 131034.0, 140883.0, 144402.0, 147947.0, 151742.0, 152006.0, 152110.0, 160760.0, 160851.0, 162655.0, 164832.0, 166752.0, 168433.0, 171019.0, 219539.0, 219578.0, 221895.0, 222484.0, 261729.0, 283209.0, 283514.0, 284306.0, 284716.0, 285533.0, 337876.0, 340554.0, 344787.0, 353355.0, 389072.0, 442117.0, 100131390.0 
GO:0004708 MF 1.45e-06  8/1516    18/29107 D07 MAP kinase kinase activity               673.0, 1432.0, 4293.0, 5063.0, 5594.0, 5602.0, 5604.0, 5608.0 
GO:0004890 MF 2.40e-06  8/1516    19/29107 D05 GABA-A receptor activity                 2554.0, 2556.0, 2557.0, 2558.0, 2561.0, 2562.0, 2566.0, 2567.0 
GO:0005251 MF 4.38e-06 10/1516    33/29107 D10 delayed rectifier potassium channel activity 3736.0, 3737.0, 3738.0, 3739.0, 3747.0, 3786.0, 3787.0, 9312.0, 56479.0, 170850.0 
GO:0004672 MF 4.96e-06 28/1516   210/29107 D05 protein kinase activity                  27.0, 157.0, 673.0, 1859.0, 2043.0, 2932.0, 4293.0, 4751.0, 5058.0, 5165.0, 5563.0, 5581.0, 5591.0, 5593.0, 5604.0, 6732.0, 6792.0, 8428.0, 9175.0, 9201.0, 27330.0, 51701.0, 84197.0, 84451.0, 85443.0, 146057.0, 152110.0, 440275.0 
GO:0008503 MF 7.28e-06  6/1516    11/29107 D04 benzodiazepine receptor activity         2554.0, 2556.0, 2557.0, 2558.0, 2566.0, 2567.0 
GO:0005004 MF 7.32e-06  5/1516     7/29107 D09 GPI-linked ephrin receptor activity      2042.0, 2043.0, 2044.0, 2045.0, 4916.0 
GO:0004971 MF 7.33e-06  4/1516     4/29107 D11 AMPA glutamate receptor activity         2890.0, 2891.0, 2892.0, 2893.0 
GO:0004983 MF 1.87e-05  5/1516     8/29107 D07 neuropeptide Y receptor activity         2834.0, 4886.0, 4887.0, 4889.0, 84109.0 
GO:0005254 MF 2.15e-05 13/1516    64/29107 D07 chloride channel activity                1184.0, 2554.0, 2556.0, 2557.0, 2558.0, 2561.0, 2562.0, 2566.0, 2567.0, 2742.0, 8001.0, 63982.0, 203859.0 
GO:0019904 MF 3.58e-05 29/1516   245/29107 D03 protein domain specific binding          476.0, 801.0, 2114.0, 3382.0, 3781.0, 4747.0, 4988.0, 5007.0, 5534.0, 5577.0, 5591.0, 5912.0, 6730.0, 7529.0, 7532.0, 7533.0, 8554.0, 9221.0, 9372.0, 9455.0, 10370.0, 10409.0, 10499.0, 10656.0, 23177.0, 51440.0, 117178.0, 130026.0, 143098.0 
GO:0098632 MF 4.85e-05  8/1516    27/29107 D05 cell-cell adhesion mediator activity     4897.0, 6092.0, 22854.0, 27020.0, 27255.0, 53942.0, 57689.0, 152330.0 
GO:0017075 MF 8.75e-05  7/1516    22/29107 D05 syntaxin-1 binding                       4905.0, 6616.0, 6844.0, 6857.0, 55638.0, 134957.0, 440279.0 
GO:0005096 MF 9.15e-05 29/1516   256/29107 D05 GTPase activator activity                577.0, 1123.0, 4649.0, 4763.0, 4952.0, 5999.0, 6000.0, 9462.0, 9515.0, 9693.0, 9882.0, 9910.0, 10144.0, 10681.0, 23092.0, 23158.0, 23236.0, 23329.0, 26575.0, 55531.0, 57148.0, 57568.0, 57569.0, 57679.0, 60682.0, 79822.0, 84144.0, 85397.0, 134957.0 
GO:0008066 MF 1.01e-04  6/1516    16/29107 D04 glutamate receptor activity              2890.0, 2898.0, 2911.0, 2915.0, 2917.0, 2918.0 
GO:0099184 MF 1.41e-04  3/1516     3/29107 D04 structural constituent of postsynaptic intermediate filament cytoskeleton 4744.0, 4747.0, 9118.0 
GO:0099583 MF 1.41e-04  3/1516     3/29107 D05 neurotransmitter receptor activity involved in regulation of postsynaptic cytosolic calcium ion concentration 2890.0, 2911.0, 2915.0 
GO:0015276 MF 1.43e-04  8/1516    31/29107 D07 ligand-gated ion channel activity        2890.0, 2891.0, 2892.0, 2893.0, 2898.0, 2903.0, 2904.0, 116443.0 
GO:0004714 MF 2.80e-04 16/1516   114/29107 D07 transmembrane receptor protein tyrosine kinase activity 27.0, 1859.0, 2042.0, 2043.0, 2044.0, 2045.0, 3815.0, 4916.0, 5604.0, 5608.0, 5979.0, 6098.0, 7294.0, 25778.0, 55359.0, 285220.0 
GO:0042277 MF 3.23e-04 11/1516    62/29107 D03 peptide binding                          2845.0, 4142.0, 4311.0, 4883.0, 4986.0, 4988.0, 6751.0, 6752.0, 9520.0, 29953.0, 344758.0 
GO:0031267 MF 3.26e-04 28/1516   259/29107 D05 small GTPase binding                     636.0, 3843.0, 4644.0, 4952.0, 5058.0, 5063.0, 6653.0, 6792.0, 8936.0, 9371.0, 9475.0, 9699.0, 9910.0, 10048.0, 10152.0, 10787.0, 22999.0, 23002.0, 23039.0, 23077.0, 23312.0, 23329.0, 23534.0, 25924.0, 55705.0, 57679.0, 81553.0, 94122.0 
GO:0070679 MF 3.45e-04  5/1516    13/29107 D04 inositol 1,4,5 trisphosphate binding     3708.0, 7222.0, 7223.0, 7224.0, 23228.0 
GO:0030276 MF 3.73e-04  9/1516    44/29107 D03 clathrin binding                         163.0, 6857.0, 7224.0, 10040.0, 57586.0, 60682.0, 83988.0, 127833.0, 341359.0 
GO:0004984 MF 2.02e-08  1/1516   399/29107 D04 olfactory receptor activity              8590.0 
```
