## Supplementary material for "Transcriptional and genetic sex differences for schizophrenia across the dorsolateral prefrontal cortex, hippocampus, and caudate nucleus": Data S4: GO_analysis_module_cyan.txt

```
GO:1902600 BP 2.05e-10  12/257   107/29107 D08 proton transmembrane transport           291.0, 292.0, 506.0, 533.0, 534.0, 1183.0, 1327.0, 1329.0, 1337.0, 1349.0, 9551.0, 29796.0 
GO:0032981 BP 3.77e-08   8/257    57/29107 D08 mitochondrial respiratory chain complex I assembly 4695.0, 4702.0, 4715.0, 4716.0, 4720.0, 4722.0, 4725.0, 54539.0 
GO:0006120 BP 1.31e-07   7/257    45/29107 D08 mitochondrial electron transport, NADH to ubiquinone 4695.0, 4702.0, 4715.0, 4716.0, 4720.0, 4722.0, 4725.0 
GO:0010498 BP 4.89e-07   6/257    34/29107 D07 proteasomal protein catabolic process    1642.0, 5690.0, 5693.0, 5695.0, 7415.0, 10193.0 
GO:0043161 BP 2.40e-06  10/257   166/29107 D09 proteasome-mediated ubiquitin-dependent protein catabolic process 1642.0, 5693.0, 5702.0, 5705.0, 5708.0, 5710.0, 7345.0, 7415.0, 9870.0, 80196.0 
GO:0006096 BP 1.16e-05   5/257    34/29107 D12 glycolytic process                       2026.0, 5213.0, 5223.0, 5315.0, 7167.0 
GO:0032543 BP 1.79e-05   5/257    37/29107 D08 mitochondrial translation                3035.0, 51081.0, 51373.0, 54460.0, 64960.0 
GO:0005743 CC 4.70e-18  29/257   404/29107 D05 mitochondrial inner membrane             291.0, 292.0, 516.0, 1327.0, 1329.0, 1337.0, 1349.0, 4695.0, 4702.0, 4715.0, 4716.0, 4722.0, 4725.0, 8760.0, 9551.0, 29796.0, 30968.0, 51081.0, 51373.0, 54460.0, 54539.0, 55245.0, 55750.0, 63875.0, 64949.0, 64960.0, 65003.0, 65005.0, 65018.0 
GO:0005739 CC 4.21e-15  45/257  1307/29107 D05 mitochondrion                            211.0, 219.0, 291.0, 292.0, 309.0, 506.0, 516.0, 1327.0, 1329.0, 1337.0, 1716.0, 3035.0, 3420.0, 4702.0, 4715.0, 4720.0, 4722.0, 4725.0, 5315.0, 7390.0, 8508.0, 8799.0, 9551.0, 10134.0, 11334.0, 23710.0, 23787.0, 25813.0, 25824.0, 28958.0, 51603.0, 54539.0, 55178.0, 55245.0, 55750.0, 56993.0, 57019.0, 63875.0, 64949.0, 64960.0, 65003.0, 65005.0, 65018.0, 79077.0, 84881.0 
GO:0005829 CC 2.63e-12  94/257  5293/29107 D02 cytosol                                  47.0, 211.0, 219.0, 351.0, 534.0, 599.0, 832.0, 898.0, 1020.0, 1032.0, 1173.0, 1174.0, 1175.0, 1211.0, 1327.0, 1428.0, 1635.0, 1716.0, 1780.0, 1845.0, 1861.0, 2026.0, 2170.0, 2805.0, 2885.0, 3035.0, 3852.0, 4435.0, 4738.0, 4830.0, 4946.0, 5213.0, 5223.0, 5315.0, 5478.0, 5690.0, 5693.0, 5695.0, 5702.0, 5705.0, 5708.0, 5710.0, 5830.0, 6301.0, 6770.0, 7074.0, 7167.0, 7277.0, 7345.0, 7390.0, 7415.0, 8799.0, 9343.0, 9470.0, 9533.0, 9577.0, 9870.0, 10134.0, 10193.0, 10360.0, 10540.0, 10552.0, 10574.0, 10670.0, 11258.0, 22820.0, 22861.0, 23136.0, 23710.0, 25804.0, 25824.0, 27018.0, 27095.0, 29086.0, 50813.0, 51248.0, 51292.0, 51451.0, 51728.0, 54187.0, 55750.0, 55845.0, 60673.0, 65018.0, 79077.0, 79622.0, 80196.0, 81565.0, 91782.0, 115024.0, 135138.0, 140465.0, 144423.0, 203068.0 
GO:0005737 CC 4.26e-10  82/257  4724/29107 D02 cytoplasm                                309.0, 351.0, 377.0, 379.0, 898.0, 1020.0, 1032.0, 1428.0, 1642.0, 1716.0, 1780.0, 1845.0, 2029.0, 2596.0, 2805.0, 2822.0, 2885.0, 3035.0, 3852.0, 4201.0, 4435.0, 4645.0, 4738.0, 4826.0, 4830.0, 4946.0, 5201.0, 5223.0, 5315.0, 5478.0, 5510.0, 5705.0, 5797.0, 5816.0, 5830.0, 6301.0, 6612.0, 7277.0, 7280.0, 7345.0, 7415.0, 8079.0, 8988.0, 9168.0, 9470.0, 9500.0, 9577.0, 9587.0, 9805.0, 9870.0, 10055.0, 10248.0, 10360.0, 10376.0, 10465.0, 10471.0, 10540.0, 10574.0, 10653.0, 10670.0, 25809.0, 25824.0, 27018.0, 29086.0, 51154.0, 51155.0, 51603.0, 54187.0, 55750.0, 57019.0, 57325.0, 57446.0, 64219.0, 64744.0, 65018.0, 80196.0, 92675.0, 112483.0, 115024.0, 121268.0, 127700.0, 203068.0 
GO:0070062 CC 1.00e-09  49/257  2169/29107 D06 extracellular exosome                    47.0, 309.0, 351.0, 377.0, 506.0, 832.0, 1173.0, 1428.0, 1642.0, 1861.0, 2026.0, 2170.0, 2805.0, 2822.0, 2885.0, 3012.0, 3852.0, 4645.0, 4738.0, 4830.0, 5176.0, 5223.0, 5315.0, 5478.0, 5510.0, 5690.0, 5693.0, 5705.0, 5708.0, 6301.0, 7167.0, 7277.0, 7280.0, 7415.0, 8365.0, 8367.0, 10540.0, 10552.0, 10574.0, 11041.0, 25813.0, 25824.0, 54187.0, 55118.0, 55845.0, 57446.0, 112483.0, 140465.0, 203068.0 
GO:0016020 CC 4.34e-09  47/257  2121/29107 D02 membrane                                 47.0, 291.0, 292.0, 309.0, 506.0, 832.0, 956.0, 1020.0, 1174.0, 1211.0, 1327.0, 1861.0, 2026.0, 3852.0, 4259.0, 4354.0, 4830.0, 5213.0, 5223.0, 5478.0, 5690.0, 5702.0, 5705.0, 5708.0, 5830.0, 7074.0, 8079.0, 8365.0, 8367.0, 8760.0, 8799.0, 9343.0, 9791.0, 10134.0, 10540.0, 23420.0, 23463.0, 23787.0, 25804.0, 55147.0, 55750.0, 56897.0, 56993.0, 57062.0, 57136.0, 65018.0, 78991.0 
GO:0005747 CC 9.21e-09   8/257    48/29107 D06 mitochondrial respiratory chain complex I 4695.0, 4702.0, 4715.0, 4716.0, 4720.0, 4722.0, 4725.0, 54539.0 
GO:0000502 CC 2.08e-08   8/257    53/29107 D05 proteasome complex                       5690.0, 5693.0, 5695.0, 5702.0, 5705.0, 5708.0, 5710.0, 7415.0 
GO:0005634 CC 4.32e-07  81/257  5386/29107 D05 nucleus                                  292.0, 506.0, 898.0, 1020.0, 1032.0, 1642.0, 1716.0, 1745.0, 1780.0, 1845.0, 2170.0, 2794.0, 2805.0, 2885.0, 3012.0, 3420.0, 3852.0, 4435.0, 4738.0, 4809.0, 4830.0, 4946.0, 5213.0, 5315.0, 5478.0, 5510.0, 5690.0, 5693.0, 5695.0, 5702.0, 5705.0, 5708.0, 5710.0, 5816.0, 6301.0, 6612.0, 7074.0, 7167.0, 7280.0, 7415.0, 8079.0, 8365.0, 8367.0, 8988.0, 9128.0, 9343.0, 9500.0, 9577.0, 9587.0, 9805.0, 9878.0, 9913.0, 10055.0, 10248.0, 10552.0, 10670.0, 22861.0, 25804.0, 25824.0, 25911.0, 26468.0, 27018.0, 29086.0, 29114.0, 51155.0, 51603.0, 55147.0, 55272.0, 56897.0, 57325.0, 65018.0, 79077.0, 79622.0, 79891.0, 80196.0, 90121.0, 92675.0, 135138.0, 170261.0, 197407.0, 203068.0 
GO:0008540 CC 7.23e-07   4/257     9/29107 D02 proteasome regulatory particle, base subcomplex 5702.0, 5705.0, 5708.0, 5710.0 
GO:0005874 CC 2.84e-06  13/257   298/29107 D06 microtubule                              1020.0, 1780.0, 7074.0, 7277.0, 7280.0, 10376.0, 10540.0, 10574.0, 11258.0, 23710.0, 25809.0, 81565.0, 203068.0 
GO:0005763 CC 4.30e-06   5/257    28/29107 D06 mitochondrial small ribosomal subunit    51081.0, 51373.0, 54460.0, 64949.0, 64960.0 
GO:0005758 CC 9.79e-06   7/257    84/29107 D06 mitochondrial intermembrane space        4702.0, 4725.0, 6770.0, 30968.0, 55750.0, 57019.0, 65018.0 
GO:0022624 CC 1.29e-05   4/257    17/29107 D02 proteasome accessory complex             5702.0, 5705.0, 5708.0, 5710.0 
GO:1904813 CC 1.51e-05   8/257   124/29107 D05 ficolin-1-rich granule lumen             47.0, 5223.0, 5315.0, 5478.0, 5695.0, 5702.0, 5708.0, 7415.0 
GO:0046540 CC 2.33e-05   5/257    39/29107 D06 U4/U6 x U5 tri-snRNP complex             4809.0, 9128.0, 9343.0, 10465.0, 25804.0 
GO:0005654 CC 2.45e-05  58/257  3805/29107 D02 nucleoplasm                              47.0, 211.0, 219.0, 898.0, 1020.0, 1032.0, 1327.0, 1642.0, 1845.0, 2029.0, 2805.0, 2885.0, 4435.0, 4720.0, 4738.0, 4809.0, 5690.0, 5693.0, 5695.0, 5702.0, 5705.0, 5708.0, 5710.0, 6612.0, 6827.0, 7345.0, 7415.0, 8365.0, 8367.0, 8799.0, 9128.0, 9343.0, 9533.0, 9577.0, 9587.0, 9913.0, 10055.0, 10248.0, 10360.0, 10465.0, 22861.0, 25804.0, 29086.0, 50813.0, 51155.0, 51400.0, 51451.0, 51728.0, 55272.0, 55651.0, 57019.0, 64949.0, 64960.0, 79622.0, 80196.0, 84881.0, 91782.0, 112950.0 
GO:0044297 CC 6.27e-05   6/257    77/29107 D02 cell body                                2785.0, 10574.0, 23710.0, 65018.0, 135138.0, 203068.0 
GO:0034774 CC 7.51e-05   7/257   115/29107 D06 secretory granule lumen                  5223.0, 5315.0, 5478.0, 5695.0, 5702.0, 5708.0, 7415.0 
GO:0071001 CC 7.77e-05   2/257     2/29107 D05 U4/U6 snRNP                              9128.0, 10465.0 
GO:0000276 CC 7.80e-05   3/257    10/29107 D05 mitochondrial proton-transporting ATP synthase complex, coupling factor F(o) 516.0, 518.0, 9551.0 
GO:0019774 CC 1.07e-04   3/257    11/29107 D02 proteasome core complex, beta-subunit complex 5690.0, 5693.0, 5695.0 
GO:0008021 CC 1.27e-04   7/257   125/29107 D09 synaptic vesicle                         351.0, 1183.0, 1861.0, 6855.0, 9900.0, 55530.0, 81565.0 
GO:0005741 CC 2.10e-04   8/257   180/29107 D06 mitochondrial outer membrane             518.0, 599.0, 4830.0, 23787.0, 25813.0, 55750.0, 56993.0, 65018.0 
GO:0048786 CC 3.83e-04   4/257    39/29107 D02 presynaptic active zone                  351.0, 2571.0, 6855.0, 9900.0 
GO:0005753 CC 4.22e-04   3/257    17/29107 D05 mitochondrial proton-transporting ATP synthase complex 506.0, 516.0, 9551.0 
GO:0036020 CC 5.03e-04   3/257    18/29107 D08 endolysosome membrane                    1173.0, 1175.0, 1211.0 
GO:0005751 CC 5.94e-04   3/257    19/29107 D05 mitochondrial respiratory chain complex IV 1327.0, 1329.0, 1337.0 
GO:0005759 CC 6.23e-04  11/257   381/29107 D05 mitochondrial matrix                     211.0, 219.0, 506.0, 1716.0, 3420.0, 4720.0, 4722.0, 25824.0, 27034.0, 55178.0, 84881.0 
GO:0005839 CC 6.94e-04   3/257    20/29107 D02 proteasome core complex                  5690.0, 5693.0, 5695.0 
GO:0045263 CC 7.63e-04   2/257     5/29107 D04 proton-transporting ATP synthase complex, coupling factor F(o) 516.0, 518.0 
GO:0070552 CC 7.63e-04   2/257     5/29107 D03 BRISC complex                            9577.0, 29086.0 
GO:0005515 MF 2.40e-29 198/257 12418/29107 D02 protein binding                          47.0, 211.0, 291.0, 292.0, 309.0, 351.0, 377.0, 379.0, 506.0, 516.0, 533.0, 534.0, 599.0, 832.0, 898.0, 956.0, 1020.0, 1032.0, 1173.0, 1175.0, 1183.0, 1211.0, 1327.0, 1329.0, 1337.0, 1349.0, 1428.0, 1635.0, 1642.0, 1745.0, 1780.0, 1845.0, 1861.0, 2026.0, 2029.0, 2170.0, 2571.0, 2596.0, 2785.0, 2885.0, 3012.0, 3765.0, 3852.0, 4201.0, 4259.0, 4354.0, 4435.0, 4645.0, 4702.0, 4715.0, 4716.0, 4720.0, 4722.0, 4725.0, 4738.0, 4809.0, 4830.0, 4946.0, 5176.0, 5201.0, 5213.0, 5223.0, 5315.0, 5478.0, 5510.0, 5690.0, 5693.0, 5695.0, 5702.0, 5705.0, 5708.0, 5710.0, 5797.0, 5830.0, 6301.0, 6612.0, 6770.0, 6827.0, 6855.0, 7074.0, 7167.0, 7277.0, 7280.0, 7345.0, 7415.0, 8079.0, 8365.0, 8367.0, 8508.0, 8760.0, 8799.0, 9128.0, 9168.0, 9343.0, 9470.0, 9500.0, 9533.0, 9577.0, 9587.0, 9805.0, 9870.0, 9878.0, 9913.0, 10055.0, 10134.0, 10193.0, 10237.0, 10248.0, 10360.0, 10376.0, 10465.0, 10471.0, 10540.0, 10574.0, 10670.0, 11041.0, 11258.0, 11334.0, 22820.0, 22861.0, 23136.0, 23420.0, 23463.0, 23710.0, 23787.0, 25804.0, 25813.0, 25824.0, 25911.0, 26468.0, 27018.0, 27095.0, 27122.0, 28958.0, 29086.0, 30968.0, 50813.0, 51154.0, 51155.0, 51248.0, 51292.0, 51373.0, 51400.0, 51451.0, 51603.0, 51728.0, 54539.0, 55118.0, 55147.0, 55178.0, 55245.0, 55272.0, 55530.0, 55651.0, 55750.0, 55845.0, 56675.0, 56897.0, 56993.0, 57019.0, 57136.0, 57325.0, 60673.0, 63875.0, 64219.0, 64744.0, 65003.0, 65005.0, 65018.0, 79077.0, 79622.0, 80196.0, 81565.0, 84262.0, 84881.0, 84968.0, 90121.0, 91782.0, 112483.0, 112950.0, 113444.0, 115024.0, 121268.0, 126823.0, 127703.0, 140465.0, 148252.0, 149111.0, 152217.0, 170261.0, 171177.0, 197407.0, 203068.0, 219738.0, 283237.0, 387923.0, 391356.0, 408263.0 
GO:0008137 MF 7.99e-08   7/257    42/29107 D07 NADH dehydrogenase (ubiquinone) activity 4695.0, 4702.0, 4715.0, 4716.0, 4720.0, 4722.0, 4725.0 
GO:0015078 MF 4.03e-07   5/257    18/29107 D06 proton transmembrane transporter activity 291.0, 292.0, 516.0, 518.0, 533.0 
GO:0031625 MF 4.49e-07  14/257   296/29107 D05 ubiquitin protein ligase binding         292.0, 4720.0, 4738.0, 7167.0, 7345.0, 7415.0, 9470.0, 10376.0, 10670.0, 23710.0, 65018.0, 80196.0, 135138.0, 203068.0 
GO:0005525 MF 1.34e-06  15/257   373/29107 D08 GTP binding                              309.0, 377.0, 379.0, 2794.0, 4830.0, 7277.0, 7280.0, 9343.0, 10376.0, 10670.0, 64792.0, 121268.0, 148252.0, 171177.0, 203068.0 
GO:0003924 MF 1.47e-06  14/257   327/29107 D07 GTPase activity                          377.0, 379.0, 2785.0, 2794.0, 7277.0, 7280.0, 9343.0, 10376.0, 10670.0, 64792.0, 121268.0, 148252.0, 171177.0, 203068.0 
GO:0044877 MF 4.61e-06  14/257   361/29107 D02 protein-containing complex binding       599.0, 1211.0, 1642.0, 2571.0, 2885.0, 4702.0, 5816.0, 10134.0, 55845.0, 60673.0, 65018.0, 81565.0, 84262.0, 203068.0 
GO:0003723 MF 9.50e-06  30/257  1389/29107 D04 RNA binding                              292.0, 2885.0, 4809.0, 4830.0, 5315.0, 5478.0, 5710.0, 6301.0, 7415.0, 8365.0, 8367.0, 9343.0, 9470.0, 10248.0, 10360.0, 25804.0, 51081.0, 51154.0, 54460.0, 55147.0, 55178.0, 55272.0, 55651.0, 57062.0, 64949.0, 64960.0, 65003.0, 65005.0, 84881.0, 280636.0 
GO:0004129 MF 1.65e-05   4/257    18/29107 D07 cytochrome-c oxidase activity            1327.0, 1329.0, 1337.0, 1349.0 
GO:0042288 MF 2.57e-05   4/257    20/29107 D05 MHC class I protein binding              506.0, 7415.0, 10134.0, 203068.0 
GO:0042802 MF 2.64e-05  30/257  1495/29107 D03 identical protein binding                211.0, 309.0, 351.0, 599.0, 1635.0, 1861.0, 2885.0, 3035.0, 4259.0, 4830.0, 5213.0, 5702.0, 5710.0, 5797.0, 5816.0, 6855.0, 7415.0, 8799.0, 9500.0, 10193.0, 10540.0, 27018.0, 55178.0, 55845.0, 56897.0, 60673.0, 79077.0, 81565.0, 112483.0, 197407.0 
GO:0015207 MF 7.77e-05   2/257     2/29107 D05 adenine transmembrane transporter activity 291.0, 292.0 
GO:0003880 MF 7.77e-05   2/257     2/29107 D08 protein C-terminal carboxyl O-methyltransferase activity 23463.0, 51451.0 
```
