## Supplementary material for "Transcriptional and genetic sex differences for schizophrenia across the dorsolateral prefrontal cortex, hippocampus, and caudate nucleus": Data S4: GO_analysis_module_darkred.txt

```
GO:0043235 CC 1.99e-09  11/126   209/29107 D02 receptor complex                         117.0, 558.0, 1956.0, 2047.0, 2261.0, 3693.0, 4853.0, 5787.0, 9283.0, 10461.0, 84059.0 
GO:0005886 CC 6.68e-07  42/126  4502/29107 D03 plasma membrane                          117.0, 477.0, 558.0, 1471.0, 1956.0, 2047.0, 2239.0, 2261.0, 3693.0, 4853.0, 4935.0, 5322.0, 5727.0, 5787.0, 6509.0, 6529.0, 6538.0, 8325.0, 9283.0, 10461.0, 10936.0, 23205.0, 23209.0, 23580.0, 54894.0, 56301.0, 57348.0, 57381.0, 60495.0, 81618.0, 81839.0, 84059.0, 84133.0, 84239.0, 84631.0, 116372.0, 147495.0, 154796.0, 284111.0, 286183.0, 344905.0, 375704.0 
GO:0005887 CC 3.86e-05  18/126  1413/29107 D04 integral component of plasma membrane    117.0, 558.0, 1956.0, 2047.0, 2261.0, 4853.0, 5098.0, 5787.0, 6509.0, 6529.0, 6538.0, 10461.0, 10936.0, 54894.0, 56112.0, 56301.0, 84133.0, 147495.0 
GO:0031012 CC 9.91e-05   7/126   245/29107 D03 extracellular matrix                     1463.0, 9865.0, 60495.0, 79148.0, 89932.0, 129080.0, 339366.0 
GO:0005576 CC 1.39e-04  20/126  1854/29107 D02 extracellular region                     230.0, 655.0, 1463.0, 1471.0, 2047.0, 2261.0, 4240.0, 4853.0, 5236.0, 5322.0, 5446.0, 25891.0, 55901.0, 60495.0, 89932.0, 116372.0, 129080.0, 339366.0, 375704.0, 390940.0 
```
