## Supplementary material for "Transcriptional and genetic sex differences for schizophrenia across the dorsolateral prefrontal cortex, hippocampus, and caudate nucleus": Data S4: GO_analysis_module_green.txt

```
GO:0006357 BP 7.45e-12  93/797  1598/29107 D10 regulation of transcription by RNA polymerase II 1388.0, 1869.0, 1874.0, 1877.0, 2103.0, 2648.0, 3104.0, 3297.0, 3299.0, 3727.0, 4335.0, 4661.0, 4899.0, 5326.0, 5467.0, 5989.0, 6046.0, 6256.0, 6597.0, 6598.0, 6829.0, 6909.0, 7023.0, 7392.0, 7554.0, 7629.0, 7701.0, 7704.0, 7755.0, 7760.0, 7975.0, 7988.0, 8427.0, 9441.0, 9726.0, 10025.0, 10046.0, 10272.0, 10318.0, 10608.0, 10620.0, 10743.0, 22877.0, 23152.0, 23361.0, 25799.0, 26048.0, 29803.0, 51157.0, 51545.0, 51586.0, 51780.0, 54753.0, 54862.0, 55311.0, 55806.0, 57567.0, 57693.0, 58491.0, 58525.0, 59269.0, 63977.0, 64763.0, 65980.0, 65982.0, 79724.0, 79797.0, 83463.0, 83637.0, 84330.0, 84619.0, 84662.0, 84678.0, 84717.0, 84838.0, 84905.0, 85446.0, 89887.0, 90485.0, 92595.0, 126208.0, 140467.0, 146542.0, 147807.0, 221785.0, 221937.0, 286075.0, 286128.0, 730051.0, 100131017.0, 100132074.0, 100289678.0, 100507290.0 
GO:0045944 BP 9.03e-09  65/797  1107/29107 D11 positive regulation of transcription by RNA polymerase II 207.0, 1025.0, 1388.0, 1855.0, 1856.0, 1857.0, 1869.0, 1874.0, 1877.0, 2103.0, 2648.0, 3054.0, 3297.0, 3299.0, 3727.0, 4302.0, 4899.0, 5187.0, 5326.0, 5467.0, 6256.0, 6597.0, 6598.0, 6666.0, 6829.0, 7023.0, 7376.0, 7392.0, 7469.0, 7593.0, 7629.0, 7704.0, 9759.0, 9889.0, 10014.0, 10272.0, 10318.0, 10620.0, 22877.0, 23135.0, 23361.0, 23558.0, 26993.0, 27043.0, 29109.0, 51157.0, 53635.0, 55683.0, 56963.0, 57567.0, 57591.0, 57658.0, 58491.0, 63925.0, 63977.0, 64763.0, 79447.0, 81857.0, 83637.0, 84662.0, 84836.0, 84901.0, 283149.0, 375790.0, 730051.0 
GO:0006281 BP 8.42e-06  20/797   235/29107 D07 DNA repair                               1025.0, 1454.0, 2067.0, 2189.0, 3297.0, 5883.0, 7517.0, 8438.0, 10155.0, 11284.0, 51149.0, 51343.0, 51750.0, 55135.0, 55929.0, 65123.0, 79447.0, 80198.0, 84464.0, 84939.0 
GO:0045893 BP 1.06e-05  38/797   637/29107 D10 positive regulation of transcription, DNA-templated 207.0, 1857.0, 1869.0, 2103.0, 2648.0, 3054.0, 3104.0, 5467.0, 5606.0, 5609.0, 6256.0, 6597.0, 7023.0, 7041.0, 7376.0, 7704.0, 7862.0, 8312.0, 9112.0, 9441.0, 9757.0, 9759.0, 9830.0, 9862.0, 10025.0, 10155.0, 10743.0, 23558.0, 30827.0, 57658.0, 59269.0, 79831.0, 81603.0, 84289.0, 84662.0, 84838.0, 84905.0, 221937.0 
GO:0006338 BP 3.11e-05  12/797   105/29107 D05 chromatin remodeling                     60.0, 2648.0, 3054.0, 6046.0, 6597.0, 6598.0, 8242.0, 9759.0, 10014.0, 23030.0, 23135.0, 53615.0 
GO:0044154 BP 3.58e-05   4/797     8/29107 D13 histone H3-K14 acetylation               2648.0, 7862.0, 23774.0, 84289.0 
GO:0008637 BP 3.63e-05   5/797    15/29107 D06 apoptotic mitochondrial changes          207.0, 487.0, 581.0, 598.0, 84883.0 
GO:0009888 BP 3.87e-05   7/797    35/29107 D03 tissue development                       2548.0, 3911.0, 4917.0, 10319.0, 53615.0, 126147.0, 375790.0 
GO:0007186 BP 4.39e-06   5/797   880/29107 D05 G protein-coupled receptor signaling pathway 207.0, 2788.0, 5032.0, 8786.0, 131601.0 
GO:0035195 BP 4.98e-06   1/797   557/29107 D09 gene silencing by miRNA                  693233.0 
GO:0050911 BP 3.30e-05   0/797   401/29107 D05 detection of chemical stimulus involved in sensory perception of smell  
GO:0005654 CC 9.46e-40 245/797  3805/29107 D02 nucleoplasm                              37.0, 60.0, 207.0, 208.0, 790.0, 1025.0, 1186.0, 1196.0, 1453.0, 1454.0, 1468.0, 1677.0, 1788.0, 1797.0, 1819.0, 1856.0, 1869.0, 1874.0, 1877.0, 2048.0, 2067.0, 2103.0, 2189.0, 2648.0, 2972.0, 2975.0, 3054.0, 3297.0, 3727.0, 4123.0, 4152.0, 4335.0, 4661.0, 4795.0, 4854.0, 4899.0, 5187.0, 5347.0, 5426.0, 5467.0, 5531.0, 5606.0, 5883.0, 5989.0, 6046.0, 6256.0, 6597.0, 6598.0, 6621.0, 6666.0, 6829.0, 6895.0, 6949.0, 7023.0, 7086.0, 7089.0, 7090.0, 7156.0, 7376.0, 7392.0, 7469.0, 7515.0, 7517.0, 7593.0, 7862.0, 7916.0, 7917.0, 7975.0, 7988.0, 8175.0, 8178.0, 8189.0, 8242.0, 8438.0, 8449.0, 8498.0, 8602.0, 8888.0, 8904.0, 9013.0, 9099.0, 9112.0, 9361.0, 9441.0, 9569.0, 9687.0, 9711.0, 9739.0, 9757.0, 9759.0, 9810.0, 9830.0, 9862.0, 9889.0, 9904.0, 9907.0, 9909.0, 10014.0, 10025.0, 10046.0, 10155.0, 10272.0, 10318.0, 10514.0, 10607.0, 10608.0, 10620.0, 10743.0, 10919.0, 11194.0, 11269.0, 11284.0, 11338.0, 22888.0, 23005.0, 23030.0, 23038.0, 23067.0, 23094.0, 23135.0, 23152.0, 23309.0, 23513.0, 23523.0, 23644.0, 23759.0, 25792.0, 25946.0, 26013.0, 26048.0, 26088.0, 26173.0, 26469.0, 27043.0, 27158.0, 27343.0, 28952.0, 29109.0, 29781.0, 29803.0, 29855.0, 29894.0, 30827.0, 50626.0, 50628.0, 51006.0, 51112.0, 51149.0, 51157.0, 51291.0, 51343.0, 51564.0, 51586.0, 51750.0, 51780.0, 53615.0, 53635.0, 54487.0, 54496.0, 54531.0, 54540.0, 54555.0, 54795.0, 54815.0, 54853.0, 54973.0, 54978.0, 55135.0, 55226.0, 55621.0, 55658.0, 55666.0, 55683.0, 55806.0, 55929.0, 56623.0, 56848.0, 56928.0, 56949.0, 57104.0, 57461.0, 57521.0, 57591.0, 57592.0, 57647.0, 57794.0, 58509.0, 58525.0, 63922.0, 63925.0, 63977.0, 64708.0, 65057.0, 65123.0, 65980.0, 78994.0, 79039.0, 79050.0, 79058.0, 79091.0, 79650.0, 79798.0, 79829.0, 79831.0, 80169.0, 80198.0, 80233.0, 81857.0, 81887.0, 83637.0, 84132.0, 84174.0, 84232.0, 84256.0, 84289.0, 84335.0, 84464.0, 84619.0, 84629.0, 84662.0, 84678.0, 84836.0, 84939.0, 84964.0, 84971.0, 89797.0, 89849.0, 114881.0, 115708.0, 126526.0, 129685.0, 169714.0, 199990.0, 201255.0, 221927.0, 221937.0, 246329.0, 253980.0, 283149.0, 284058.0, 284129.0, 286257.0, 606495.0, 728489.0, 728888.0 
GO:0005634 CC 3.89e-27 274/797  5386/29107 D05 nucleus                                  60.0, 207.0, 208.0, 396.0, 581.0, 790.0, 984.0, 1025.0, 1196.0, 1388.0, 1453.0, 1454.0, 1468.0, 1677.0, 1788.0, 1797.0, 1819.0, 1852.0, 1856.0, 1869.0, 1978.0, 2103.0, 2260.0, 2275.0, 2539.0, 2648.0, 2972.0, 3054.0, 3104.0, 3297.0, 3299.0, 3911.0, 4035.0, 4152.0, 4302.0, 4661.0, 4795.0, 4899.0, 4957.0, 5187.0, 5326.0, 5347.0, 5426.0, 5467.0, 5609.0, 5883.0, 6046.0, 6256.0, 6499.0, 6597.0, 6598.0, 6621.0, 6829.0, 6909.0, 7023.0, 7089.0, 7090.0, 7156.0, 7249.0, 7297.0, 7376.0, 7392.0, 7515.0, 7517.0, 7554.0, 7629.0, 7701.0, 7704.0, 7755.0, 7760.0, 7862.0, 7917.0, 7975.0, 8175.0, 8220.0, 8242.0, 8260.0, 8312.0, 8427.0, 8438.0, 8449.0, 8498.0, 8558.0, 8568.0, 8629.0, 8859.0, 8888.0, 8904.0, 8940.0, 9112.0, 9351.0, 9569.0, 9726.0, 9739.0, 9757.0, 9759.0, 9810.0, 9862.0, 9889.0, 9894.0, 9907.0, 9973.0, 10014.0, 10025.0, 10101.0, 10113.0, 10155.0, 10188.0, 10272.0, 10489.0, 10514.0, 10620.0, 10743.0, 10919.0, 11033.0, 11070.0, 11092.0, 11269.0, 11284.0, 11338.0, 22877.0, 22888.0, 23030.0, 23135.0, 23144.0, 23152.0, 23264.0, 23295.0, 23309.0, 23361.0, 23523.0, 23549.0, 23558.0, 23644.0, 23759.0, 23774.0, 25792.0, 25799.0, 25946.0, 25970.0, 26013.0, 26015.0, 26051.0, 26233.0, 26469.0, 26993.0, 27043.0, 27343.0, 29109.0, 29781.0, 29855.0, 29894.0, 30827.0, 30846.0, 51005.0, 51112.0, 51149.0, 51157.0, 51545.0, 51564.0, 51750.0, 54039.0, 54487.0, 54496.0, 54531.0, 54540.0, 54555.0, 54815.0, 54862.0, 54973.0, 55192.0, 55226.0, 55311.0, 55621.0, 55658.0, 55666.0, 55743.0, 55929.0, 56257.0, 56342.0, 56623.0, 56848.0, 56949.0, 57461.0, 57479.0, 57538.0, 57567.0, 57585.0, 57591.0, 57610.0, 57658.0, 57693.0, 57710.0, 58491.0, 58506.0, 58509.0, 58525.0, 59269.0, 63922.0, 63925.0, 63977.0, 64763.0, 65123.0, 65980.0, 65982.0, 79039.0, 79091.0, 79447.0, 79650.0, 79716.0, 79724.0, 79797.0, 79829.0, 79831.0, 80139.0, 80169.0, 80198.0, 80336.0, 80726.0, 81875.0, 81890.0, 83463.0, 83637.0, 84132.0, 84232.0, 84270.0, 84289.0, 84330.0, 84619.0, 84662.0, 84678.0, 84717.0, 84836.0, 84838.0, 84883.0, 84901.0, 84905.0, 84939.0, 85446.0, 85456.0, 89887.0, 90378.0, 90485.0, 92595.0, 114826.0, 115708.0, 118424.0, 125950.0, 126208.0, 126526.0, 129685.0, 140467.0, 146059.0, 146542.0, 147807.0, 163033.0, 197342.0, 221785.0, 221927.0, 221937.0, 283149.0, 284058.0, 284403.0, 286075.0, 286128.0, 286257.0, 339123.0, 414189.0, 730051.0, 100131017.0, 100132074.0, 100137047.0, 100289678.0, 100507290.0 
GO:0005829 CC 2.98e-18 245/797  5293/29107 D02 cytosol                                  50.0, 60.0, 207.0, 208.0, 396.0, 547.0, 581.0, 598.0, 790.0, 883.0, 1384.0, 1445.0, 1453.0, 1454.0, 1677.0, 1760.0, 1797.0, 1819.0, 1852.0, 1855.0, 1856.0, 1857.0, 1978.0, 2048.0, 2103.0, 2189.0, 2194.0, 2260.0, 2539.0, 2580.0, 2592.0, 2671.0, 2875.0, 2889.0, 3257.0, 3297.0, 3705.0, 4123.0, 4215.0, 4358.0, 4524.0, 4597.0, 4661.0, 4795.0, 4854.0, 4899.0, 4957.0, 5091.0, 5187.0, 5335.0, 5339.0, 5347.0, 5531.0, 5606.0, 5609.0, 5802.0, 6158.0, 6256.0, 6305.0, 6499.0, 6811.0, 6895.0, 6949.0, 7041.0, 7086.0, 7249.0, 7297.0, 7376.0, 7469.0, 7517.0, 7704.0, 7862.0, 7916.0, 7917.0, 8140.0, 8178.0, 8189.0, 8242.0, 8260.0, 8310.0, 8312.0, 8379.0, 8408.0, 8677.0, 8733.0, 8888.0, 8904.0, 9112.0, 9146.0, 9179.0, 9361.0, 9463.0, 9569.0, 9632.0, 9696.0, 9711.0, 9759.0, 9810.0, 9812.0, 9814.0, 9830.0, 9894.0, 9909.0, 9919.0, 9973.0, 10014.0, 10101.0, 10139.0, 10188.0, 10297.0, 10318.0, 10489.0, 10809.0, 10841.0, 10869.0, 10908.0, 11033.0, 11132.0, 22994.0, 23038.0, 23053.0, 23098.0, 23113.0, 23192.0, 23218.0, 23265.0, 23274.0, 23295.0, 23523.0, 23549.0, 23644.0, 25759.0, 25970.0, 26000.0, 26048.0, 26086.0, 26088.0, 26233.0, 26469.0, 27158.0, 28952.0, 28988.0, 29109.0, 29886.0, 29952.0, 30827.0, 30846.0, 50488.0, 50628.0, 50649.0, 51005.0, 51112.0, 51291.0, 51343.0, 51564.0, 51733.0, 54039.0, 54487.0, 54496.0, 54662.0, 54795.0, 54862.0, 54867.0, 54949.0, 54956.0, 54973.0, 54978.0, 55072.0, 55135.0, 55160.0, 55527.0, 55559.0, 55658.0, 55666.0, 55697.0, 55738.0, 55898.0, 55929.0, 56623.0, 56848.0, 56905.0, 57104.0, 57176.0, 57521.0, 57591.0, 57592.0, 57610.0, 57655.0, 57658.0, 58509.0, 63922.0, 64410.0, 64599.0, 64708.0, 65220.0, 79058.0, 79643.0, 79735.0, 79778.0, 79798.0, 79829.0, 79831.0, 80169.0, 80233.0, 80336.0, 81603.0, 81858.0, 84132.0, 84174.0, 84219.0, 84232.0, 84256.0, 84270.0, 84335.0, 84464.0, 84629.0, 84836.0, 84883.0, 84939.0, 85378.0, 85456.0, 89849.0, 90850.0, 90864.0, 91647.0, 114822.0, 114879.0, 114881.0, 115703.0, 118424.0, 124997.0, 142678.0, 144717.0, 146059.0, 146705.0, 201255.0, 219743.0, 246329.0, 253980.0, 284403.0, 348180.0, 373156.0, 388552.0, 541468.0, 729438.0 
GO:0016020 CC 1.74e-11 112/797  2121/29107 D02 membrane                                 60.0, 396.0, 581.0, 790.0, 1025.0, 1186.0, 1819.0, 2194.0, 2539.0, 2548.0, 2580.0, 2975.0, 3054.0, 3268.0, 3338.0, 3995.0, 4035.0, 4245.0, 5339.0, 5606.0, 6158.0, 6305.0, 6339.0, 6597.0, 7249.0, 7297.0, 7841.0, 7916.0, 7917.0, 8140.0, 8260.0, 8310.0, 8602.0, 8642.0, 8733.0, 8904.0, 9099.0, 9361.0, 9672.0, 9810.0, 9894.0, 9904.0, 10025.0, 10113.0, 10139.0, 10188.0, 10319.0, 10489.0, 10514.0, 10809.0, 10908.0, 11000.0, 11230.0, 11269.0, 11284.0, 23218.0, 23265.0, 23295.0, 23550.0, 23644.0, 26088.0, 26173.0, 26229.0, 29109.0, 29781.0, 50628.0, 51150.0, 51293.0, 51586.0, 53349.0, 54606.0, 54662.0, 54760.0, 54788.0, 54862.0, 54872.0, 54956.0, 54978.0, 54982.0, 55226.0, 55501.0, 56848.0, 56926.0, 56928.0, 56949.0, 57104.0, 57130.0, 57555.0, 63922.0, 64175.0, 79039.0, 79643.0, 79798.0, 81490.0, 81502.0, 81887.0, 81926.0, 83481.0, 84514.0, 85378.0, 89845.0, 89941.0, 91289.0, 114879.0, 114881.0, 129807.0, 146691.0, 219743.0, 221927.0, 284297.0, 373156.0, 375346.0 
GO:0005794 CC 1.46e-07  57/797   988/29107 D05 Golgi apparatus                          41.0, 1388.0, 1453.0, 2194.0, 2580.0, 2592.0, 3801.0, 4035.0, 4245.0, 4917.0, 6811.0, 7249.0, 8216.0, 9463.0, 9909.0, 9919.0, 10014.0, 10046.0, 10139.0, 10272.0, 10297.0, 10317.0, 10841.0, 11070.0, 22937.0, 23094.0, 23274.0, 23315.0, 26088.0, 26229.0, 27040.0, 29800.0, 29952.0, 50488.0, 51006.0, 51112.0, 51150.0, 53349.0, 54795.0, 54867.0, 55315.0, 55627.0, 55898.0, 56623.0, 79039.0, 84174.0, 84243.0, 91252.0, 91949.0, 128989.0, 146705.0, 169714.0, 254359.0, 284129.0, 339122.0, 339665.0, 348174.0 
GO:0005737 CC 1.64e-07 186/797  4724/29107 D02 cytoplasm                                60.0, 207.0, 290.0, 314.0, 581.0, 598.0, 790.0, 883.0, 984.0, 1445.0, 1453.0, 1454.0, 1788.0, 1819.0, 1852.0, 1856.0, 1869.0, 1874.0, 1877.0, 1978.0, 2067.0, 2103.0, 2194.0, 2539.0, 2580.0, 2592.0, 2767.0, 2889.0, 3054.0, 3257.0, 3297.0, 4152.0, 4215.0, 4358.0, 5091.0, 5187.0, 5335.0, 5339.0, 5347.0, 5609.0, 6046.0, 6261.0, 6305.0, 6650.0, 6895.0, 6904.0, 7249.0, 7297.0, 7376.0, 7517.0, 7862.0, 7917.0, 8189.0, 8260.0, 8312.0, 8408.0, 8498.0, 8558.0, 8629.0, 8888.0, 8904.0, 9099.0, 9112.0, 9191.0, 9231.0, 9463.0, 9651.0, 9684.0, 9759.0, 9830.0, 9889.0, 9894.0, 9904.0, 9907.0, 9973.0, 10014.0, 10188.0, 10297.0, 10489.0, 10514.0, 10743.0, 10841.0, 10882.0, 11033.0, 11132.0, 11269.0, 23005.0, 23038.0, 23094.0, 23098.0, 23247.0, 23277.0, 23295.0, 23309.0, 23331.0, 23549.0, 23558.0, 23644.0, 23759.0, 25946.0, 26469.0, 26993.0, 27043.0, 27158.0, 28511.0, 28988.0, 29109.0, 29926.0, 30846.0, 49856.0, 50488.0, 50628.0, 51150.0, 51564.0, 51586.0, 53615.0, 54039.0, 54487.0, 54531.0, 54540.0, 54853.0, 54919.0, 54973.0, 55009.0, 55108.0, 55192.0, 55658.0, 55929.0, 56848.0, 57104.0, 57521.0, 57540.0, 57591.0, 57610.0, 57647.0, 58509.0, 59269.0, 64410.0, 65123.0, 79587.0, 79716.0, 79720.0, 79798.0, 80139.0, 83481.0, 84174.0, 84232.0, 84335.0, 84514.0, 84662.0, 84705.0, 84769.0, 84836.0, 84883.0, 84901.0, 84936.0, 84964.0, 85456.0, 89953.0, 90378.0, 91978.0, 114790.0, 114826.0, 115703.0, 115992.0, 124093.0, 124401.0, 124930.0, 125950.0, 129807.0, 142678.0, 146059.0, 146705.0, 152992.0, 197335.0, 199953.0, 221927.0, 221937.0, 283643.0, 284297.0, 339123.0, 348093.0, 374654.0, 541468.0, 100132074.0, 100137047.0 
GO:0043231 CC 9.95e-07  49/797   847/29107 D04 intracellular membrane-bounded organelle 208.0, 1186.0, 1819.0, 2539.0, 2548.0, 2580.0, 2889.0, 5989.0, 6598.0, 7392.0, 7917.0, 8140.0, 9080.0, 9112.0, 9146.0, 9711.0, 10514.0, 11033.0, 22994.0, 23152.0, 23295.0, 26088.0, 26504.0, 27087.0, 29886.0, 29952.0, 30846.0, 54896.0, 54978.0, 54982.0, 55315.0, 55683.0, 55697.0, 56848.0, 56949.0, 57658.0, 79058.0, 81926.0, 84174.0, 84219.0, 84232.0, 91949.0, 114879.0, 114881.0, 124930.0, 126789.0, 129807.0, 284129.0, 541468.0 
GO:0005789 CC 1.10e-06  54/797   974/29107 D04 endoplasmic reticulum membrane           487.0, 581.0, 1388.0, 1760.0, 3995.0, 4854.0, 6305.0, 6811.0, 7086.0, 7841.0, 8408.0, 8733.0, 9632.0, 9919.0, 10113.0, 10195.0, 10585.0, 10869.0, 10908.0, 10945.0, 10998.0, 22937.0, 23130.0, 25956.0, 26086.0, 27087.0, 29800.0, 53349.0, 54788.0, 54867.0, 54872.0, 54956.0, 54982.0, 55627.0, 55716.0, 56926.0, 57104.0, 57130.0, 57190.0, 57540.0, 64598.0, 81490.0, 81502.0, 84270.0, 91289.0, 91304.0, 114879.0, 114881.0, 118424.0, 128637.0, 129807.0, 375346.0, 375775.0, 606495.0 
GO:0016607 CC 3.95e-06  29/797   411/29107 D03 nuclear speck                            1196.0, 3299.0, 4152.0, 6046.0, 7704.0, 8175.0, 8178.0, 8859.0, 9739.0, 9759.0, 9904.0, 9907.0, 10014.0, 10919.0, 11338.0, 23067.0, 23774.0, 25766.0, 26051.0, 26993.0, 30827.0, 54540.0, 54815.0, 55898.0, 58509.0, 81926.0, 84662.0, 91647.0, 146705.0 
GO:0000785 CC 1.51e-05  51/797   984/29107 D02 chromatin                                60.0, 1388.0, 1677.0, 1857.0, 1869.0, 1874.0, 2103.0, 2648.0, 3297.0, 3299.0, 3727.0, 4152.0, 4335.0, 4661.0, 5347.0, 5467.0, 5989.0, 6046.0, 6256.0, 6597.0, 6598.0, 6666.0, 6909.0, 7023.0, 7376.0, 7392.0, 7515.0, 7975.0, 9739.0, 9889.0, 10155.0, 10608.0, 10919.0, 22877.0, 23152.0, 23309.0, 23558.0, 25946.0, 26013.0, 26993.0, 51157.0, 51780.0, 53615.0, 55806.0, 83463.0, 84330.0, 84464.0, 84619.0, 85446.0, 221937.0, 100132074.0 
GO:0005765 CC 1.69e-05  24/797   331/29107 D07 lysosomal membrane                       290.0, 1186.0, 1509.0, 2548.0, 2767.0, 4035.0, 8131.0, 8140.0, 29988.0, 54896.0, 54978.0, 55315.0, 56848.0, 56928.0, 57521.0, 58986.0, 83985.0, 84219.0, 84286.0, 89845.0, 114790.0, 124997.0, 126321.0, 284129.0 
GO:0005739 CC 1.74e-05  63/797  1307/29107 D05 mitochondrion                            37.0, 50.0, 207.0, 487.0, 581.0, 598.0, 883.0, 1384.0, 1468.0, 2189.0, 2671.0, 4358.0, 5091.0, 5428.0, 5442.0, 6256.0, 6687.0, 7023.0, 7352.0, 7517.0, 7755.0, 8192.0, 8733.0, 9361.0, 9812.0, 10469.0, 11000.0, 11132.0, 11194.0, 11284.0, 23098.0, 26024.0, 26164.0, 53349.0, 54949.0, 54978.0, 55260.0, 55527.0, 55687.0, 56848.0, 56997.0, 57176.0, 79671.0, 80726.0, 83637.0, 83642.0, 83858.0, 84270.0, 84629.0, 84705.0, 84769.0, 84883.0, 84971.0, 89941.0, 91647.0, 118980.0, 124997.0, 126789.0, 197322.0, 200205.0, 373156.0, 728294.0, 728489.0 
GO:0035097 CC 3.65e-05   6/797    24/29107 D05 histone methyltransferase complex        3054.0, 9739.0, 9757.0, 23067.0, 30827.0, 79447.0 
GO:0000123 CC 4.69e-05   6/797    25/29107 D06 histone acetyltransferase complex        2648.0, 3054.0, 7862.0, 55683.0, 84289.0, 284058.0 
GO:0016604 CC 8.62e-05  22/797   321/29107 D02 nuclear body                             1196.0, 1856.0, 6305.0, 6895.0, 7086.0, 7089.0, 7469.0, 7704.0, 8178.0, 8189.0, 9894.0, 10046.0, 22888.0, 29855.0, 50628.0, 54487.0, 55135.0, 63977.0, 65057.0, 84256.0, 199990.0, 253980.0 
GO:0048188 CC 2.32e-04   4/797    12/29107 D06 Set1C/COMPASS complex                    3054.0, 9739.0, 23067.0, 30827.0 
GO:0032991 CC 3.16e-04  34/797   643/29107 D01 protein-containing complex               60.0, 207.0, 208.0, 790.0, 1677.0, 1869.0, 1978.0, 3054.0, 5428.0, 5442.0, 6597.0, 6598.0, 7704.0, 8438.0, 8786.0, 10155.0, 10998.0, 22937.0, 26086.0, 26088.0, 26151.0, 26504.0, 51025.0, 53615.0, 54531.0, 55698.0, 56926.0, 64175.0, 64599.0, 79091.0, 80139.0, 81890.0, 115703.0, 348180.0 
GO:0005783 CC 4.33e-04  48/797  1036/29107 D05 endoplasmic reticulum                    581.0, 598.0, 1384.0, 7841.0, 8733.0, 9919.0, 10195.0, 10317.0, 10585.0, 10841.0, 10908.0, 10945.0, 10998.0, 11000.0, 22937.0, 23218.0, 23295.0, 29800.0, 51150.0, 51293.0, 53349.0, 54788.0, 54795.0, 54867.0, 54872.0, 54956.0, 54982.0, 55627.0, 55666.0, 55697.0, 55959.0, 56848.0, 56963.0, 57540.0, 64175.0, 64374.0, 81502.0, 84243.0, 84514.0, 91252.0, 91304.0, 118424.0, 128637.0, 254359.0, 284129.0, 339123.0, 348174.0, 375775.0 
GO:0005515 MF 4.04e-54 554/797 12418/29107 D02 protein binding                          37.0, 41.0, 60.0, 207.0, 208.0, 314.0, 396.0, 410.0, 487.0, 547.0, 581.0, 598.0, 883.0, 984.0, 1025.0, 1186.0, 1196.0, 1294.0, 1388.0, 1445.0, 1453.0, 1454.0, 1468.0, 1509.0, 1677.0, 1731.0, 1760.0, 1788.0, 1819.0, 1852.0, 1855.0, 1856.0, 1857.0, 1869.0, 1874.0, 1877.0, 1978.0, 2048.0, 2067.0, 2189.0, 2194.0, 2260.0, 2275.0, 2539.0, 2580.0, 2592.0, 2648.0, 2671.0, 2767.0, 2788.0, 2889.0, 2972.0, 2975.0, 3054.0, 3104.0, 3257.0, 3297.0, 3338.0, 3674.0, 3727.0, 3801.0, 3995.0, 4034.0, 4035.0, 4054.0, 4152.0, 4215.0, 4245.0, 4302.0, 4324.0, 4335.0, 4356.0, 4795.0, 4854.0, 4899.0, 4917.0, 4957.0, 5091.0, 5187.0, 5326.0, 5335.0, 5339.0, 5347.0, 5426.0, 5428.0, 5442.0, 5467.0, 5531.0, 5606.0, 5609.0, 5802.0, 5883.0, 5989.0, 6046.0, 6158.0, 6256.0, 6339.0, 6499.0, 6597.0, 6598.0, 6650.0, 6687.0, 6764.0, 6811.0, 6829.0, 6895.0, 6904.0, 6909.0, 6949.0, 7023.0, 7041.0, 7086.0, 7089.0, 7090.0, 7148.0, 7156.0, 7249.0, 7297.0, 7352.0, 7376.0, 7392.0, 7469.0, 7515.0, 7517.0, 7554.0, 7593.0, 7629.0, 7704.0, 7755.0, 7760.0, 7862.0, 7916.0, 7917.0, 7975.0, 7988.0, 8131.0, 8140.0, 8175.0, 8178.0, 8189.0, 8192.0, 8216.0, 8220.0, 8242.0, 8260.0, 8312.0, 8379.0, 8408.0, 8438.0, 8449.0, 8498.0, 8558.0, 8568.0, 8578.0, 8629.0, 8677.0, 8733.0, 8888.0, 8904.0, 8940.0, 9013.0, 9080.0, 9099.0, 9112.0, 9146.0, 9179.0, 9191.0, 9231.0, 9351.0, 9361.0, 9441.0, 9463.0, 9569.0, 9632.0, 9672.0, 9684.0, 9696.0, 9711.0, 9726.0, 9739.0, 9757.0, 9759.0, 9810.0, 9812.0, 9814.0, 9830.0, 9862.0, 9889.0, 9894.0, 9907.0, 9919.0, 9973.0, 10014.0, 10025.0, 10076.0, 10101.0, 10113.0, 10139.0, 10155.0, 10188.0, 10195.0, 10227.0, 10272.0, 10297.0, 10317.0, 10318.0, 10469.0, 10489.0, 10607.0, 10608.0, 10620.0, 10650.0, 10743.0, 10807.0, 10809.0, 10841.0, 10869.0, 10882.0, 10919.0, 10922.0, 10945.0, 10998.0, 11033.0, 11070.0, 11092.0, 11093.0, 11132.0, 11194.0, 11230.0, 11269.0, 11284.0, 11338.0, 22888.0, 22937.0, 22994.0, 23005.0, 23038.0, 23061.0, 23067.0, 23094.0, 23098.0, 23113.0, 23129.0, 23130.0, 23135.0, 23152.0, 23174.0, 23192.0, 23218.0, 23264.0, 23265.0, 23295.0, 23309.0, 23315.0, 23361.0, 23403.0, 23513.0, 23523.0, 23549.0, 23558.0, 23644.0, 23654.0, 23759.0, 23774.0, 25759.0, 25766.0, 25771.0, 25792.0, 25970.0, 26000.0, 26013.0, 26015.0, 26024.0, 26048.0, 26051.0, 26071.0, 26086.0, 26088.0, 26093.0, 26151.0, 26229.0, 26231.0, 26469.0, 26504.0, 26993.0, 27037.0, 27040.0, 27043.0, 27087.0, 27158.0, 27245.0, 27343.0, 28952.0, 28988.0, 29109.0, 29781.0, 29800.0, 29855.0, 29886.0, 29894.0, 29926.0, 29992.0, 30827.0, 30846.0, 49856.0, 50488.0, 50626.0, 50628.0, 50649.0, 51005.0, 51011.0, 51025.0, 51112.0, 51149.0, 51150.0, 51157.0, 51291.0, 51293.0, 51343.0, 51545.0, 51564.0, 51586.0, 51750.0, 53349.0, 53615.0, 54487.0, 54496.0, 54531.0, 54540.0, 54555.0, 54606.0, 54662.0, 54758.0, 54760.0, 54795.0, 54815.0, 54862.0, 54932.0, 54949.0, 54956.0, 54973.0, 54978.0, 54982.0, 55048.0, 55072.0, 55108.0, 55135.0, 55192.0, 55226.0, 55260.0, 55315.0, 55527.0, 55559.0, 55621.0, 55658.0, 55666.0, 55697.0, 55698.0, 55716.0, 55738.0, 55743.0, 55806.0, 55898.0, 55929.0, 56241.0, 56257.0, 56848.0, 56926.0, 56928.0, 56949.0, 56963.0, 56971.0, 56997.0, 57176.0, 57190.0, 57461.0, 57521.0, 57567.0, 57591.0, 57592.0, 57610.0, 57647.0, 57655.0, 57658.0, 57693.0, 57794.0, 58491.0, 58506.0, 58509.0, 58525.0, 58986.0, 63910.0, 63922.0, 63925.0, 64118.0, 64175.0, 64374.0, 64428.0, 64598.0, 64599.0, 64708.0, 65057.0, 65123.0, 65220.0, 65980.0, 65982.0, 65988.0, 78994.0, 79050.0, 79058.0, 79091.0, 79447.0, 79581.0, 79643.0, 79650.0, 79654.0, 79671.0, 79706.0, 79720.0, 79724.0, 79735.0, 79778.0, 79797.0, 79798.0, 79829.0, 79831.0, 79903.0, 80139.0, 80169.0, 80198.0, 80233.0, 80347.0, 80726.0, 81502.0, 81603.0, 81857.0, 81858.0, 81875.0, 81887.0, 81926.0, 83463.0, 83590.0, 83637.0, 83985.0, 84132.0, 84174.0, 84219.0, 84232.0, 84256.0, 84286.0, 84289.0, 84330.0, 84335.0, 84464.0, 84619.0, 84662.0, 84678.0, 84705.0, 84717.0, 84836.0, 84838.0, 84883.0, 84905.0, 84936.0, 84939.0, 84964.0, 85446.0, 85456.0, 89797.0, 89887.0, 89941.0, 89953.0, 90379.0, 90485.0, 90507.0, 90850.0, 90864.0, 91252.0, 91289.0, 91647.0, 91949.0, 92154.0, 92595.0, 93233.0, 114822.0, 114826.0, 114881.0, 115703.0, 115704.0, 115708.0, 115992.0, 117166.0, 118424.0, 118980.0, 124401.0, 124402.0, 124997.0, 125950.0, 126526.0, 128637.0, 129685.0, 129807.0, 131601.0, 142678.0, 144717.0, 146059.0, 146542.0, 146691.0, 146705.0, 147807.0, 148137.0, 148223.0, 150696.0, 157697.0, 197322.0, 197335.0, 197342.0, 199786.0, 199990.0, 200205.0, 201255.0, 221927.0, 221937.0, 246329.0, 253980.0, 254359.0, 256302.0, 283232.0, 283870.0, 284058.0, 284129.0, 284297.0, 284403.0, 286075.0, 286128.0, 286257.0, 339122.0, 339123.0, 339665.0, 348013.0, 348093.0, 348174.0, 348180.0, 348487.0, 373156.0, 374654.0, 375346.0, 375790.0, 388552.0, 541468.0, 729438.0, 100132074.0, 100137047.0, 100289678.0 
GO:0046872 MF 6.01e-19 139/797  2297/29107 D04 metal ion binding                        208.0, 1445.0, 1760.0, 1788.0, 1819.0, 1877.0, 2275.0, 2767.0, 2972.0, 3104.0, 3268.0, 3674.0, 3750.0, 4123.0, 4215.0, 4302.0, 5091.0, 5326.0, 5531.0, 5986.0, 6448.0, 6650.0, 7041.0, 7593.0, 7629.0, 7701.0, 7704.0, 7760.0, 7862.0, 8438.0, 9099.0, 9146.0, 9463.0, 9726.0, 9810.0, 9889.0, 10014.0, 10101.0, 10188.0, 10585.0, 10743.0, 10869.0, 11033.0, 22888.0, 23030.0, 23113.0, 23135.0, 23144.0, 23264.0, 23295.0, 23361.0, 23774.0, 25799.0, 26048.0, 26229.0, 26993.0, 27087.0, 27343.0, 29803.0, 51005.0, 51011.0, 51157.0, 51291.0, 51545.0, 51564.0, 51750.0, 51780.0, 54487.0, 54753.0, 54932.0, 55072.0, 55311.0, 55621.0, 55627.0, 55658.0, 55666.0, 55738.0, 55743.0, 55806.0, 57130.0, 57567.0, 57592.0, 57658.0, 57693.0, 58491.0, 58525.0, 59269.0, 63925.0, 63977.0, 64428.0, 64763.0, 65220.0, 65982.0, 79587.0, 79724.0, 79778.0, 79797.0, 79831.0, 80139.0, 80198.0, 81858.0, 81890.0, 83642.0, 84256.0, 84289.0, 84330.0, 84464.0, 84619.0, 84662.0, 84838.0, 84905.0, 84936.0, 84964.0, 85301.0, 89887.0, 90379.0, 90485.0, 90850.0, 92595.0, 114826.0, 115992.0, 116983.0, 126208.0, 140467.0, 146542.0, 147807.0, 152992.0, 155185.0, 163033.0, 199990.0, 221785.0, 246329.0, 286075.0, 286128.0, 414189.0, 730051.0, 100131017.0, 100137047.0, 100507290.0 
GO:0000978 MF 1.89e-12  77/797  1178/29107 D09 RNA polymerase II cis-regulatory region sequence-specific DNA binding 1025.0, 1388.0, 1788.0, 1869.0, 1874.0, 1877.0, 2103.0, 3104.0, 3297.0, 3299.0, 3727.0, 4335.0, 4661.0, 4899.0, 5187.0, 5467.0, 5989.0, 6256.0, 6666.0, 6909.0, 7023.0, 7376.0, 7392.0, 7554.0, 7593.0, 7629.0, 7704.0, 7755.0, 7760.0, 7975.0, 7988.0, 9112.0, 9569.0, 9726.0, 9759.0, 10014.0, 10608.0, 22877.0, 23135.0, 23361.0, 23558.0, 25799.0, 26048.0, 51157.0, 51545.0, 54753.0, 54862.0, 55311.0, 57567.0, 57658.0, 57693.0, 58491.0, 58525.0, 59269.0, 63925.0, 63977.0, 64763.0, 65982.0, 79797.0, 83463.0, 84619.0, 84662.0, 84678.0, 84838.0, 84905.0, 85446.0, 89887.0, 90485.0, 140467.0, 147807.0, 221785.0, 221937.0, 286075.0, 730051.0, 100132074.0, 100289678.0, 100507290.0 
GO:0003677 MF 1.30e-08  57/797   921/29107 D04 DNA binding                              1025.0, 1677.0, 1788.0, 1869.0, 1874.0, 2067.0, 2975.0, 3297.0, 4152.0, 5426.0, 5428.0, 5467.0, 6597.0, 6598.0, 6621.0, 6666.0, 6909.0, 7023.0, 7156.0, 7376.0, 7554.0, 7704.0, 7862.0, 8242.0, 8438.0, 8629.0, 8940.0, 9191.0, 10113.0, 10155.0, 10620.0, 23144.0, 25946.0, 26015.0, 26993.0, 27245.0, 27343.0, 29800.0, 29803.0, 29855.0, 51750.0, 53615.0, 54039.0, 57585.0, 57592.0, 63922.0, 80198.0, 80233.0, 84256.0, 84330.0, 84464.0, 84678.0, 84838.0, 84883.0, 84905.0, 163033.0, 197342.0 
GO:0005524 MF 1.58e-07  75/797  1458/29107 D08 ATP binding                              60.0, 207.0, 208.0, 487.0, 547.0, 790.0, 984.0, 1025.0, 1186.0, 1196.0, 1445.0, 1453.0, 1454.0, 1760.0, 2048.0, 2260.0, 2580.0, 3705.0, 3801.0, 4215.0, 4597.0, 5091.0, 5347.0, 5606.0, 5609.0, 6261.0, 6499.0, 6597.0, 6687.0, 7297.0, 7517.0, 8408.0, 8438.0, 8449.0, 8558.0, 8859.0, 9361.0, 10101.0, 10188.0, 10469.0, 10922.0, 10998.0, 11000.0, 11194.0, 11269.0, 11284.0, 23113.0, 25981.0, 30846.0, 50488.0, 51750.0, 54555.0, 54606.0, 54795.0, 55226.0, 55687.0, 56848.0, 56997.0, 57130.0, 57176.0, 57538.0, 57647.0, 63922.0, 65220.0, 79039.0, 79587.0, 79671.0, 80347.0, 83642.0, 83858.0, 89797.0, 89845.0, 118424.0, 197322.0, 374654.0 
GO:0005096 MF 1.88e-07  24/797   256/29107 D05 GTPase activator activity                396.0, 3268.0, 6904.0, 7249.0, 8131.0, 8498.0, 8786.0, 10113.0, 11033.0, 23061.0, 23094.0, 25771.0, 26000.0, 51291.0, 54662.0, 55160.0, 55738.0, 79735.0, 92154.0, 115703.0, 115704.0, 116983.0, 128637.0, 414189.0 
GO:0008270 MF 1.65e-06  47/797   810/29107 D06 zinc ion binding                         290.0, 790.0, 2103.0, 2592.0, 4152.0, 4324.0, 4661.0, 5426.0, 5467.0, 6051.0, 6256.0, 6687.0, 7156.0, 7376.0, 7554.0, 7755.0, 7988.0, 8175.0, 8242.0, 8427.0, 9112.0, 9509.0, 9632.0, 9757.0, 9759.0, 9830.0, 10155.0, 10919.0, 11093.0, 23053.0, 23174.0, 23549.0, 25792.0, 25946.0, 26013.0, 30827.0, 50626.0, 53349.0, 54815.0, 57140.0, 81603.0, 83637.0, 84678.0, 85446.0, 142678.0, 728294.0, 728489.0 
GO:0003723 MF 9.52e-06  67/797  1389/29107 D04 RNA binding                              984.0, 1454.0, 1819.0, 2194.0, 4035.0, 5339.0, 5442.0, 6158.0, 6499.0, 6597.0, 6829.0, 6949.0, 7916.0, 8175.0, 8449.0, 8568.0, 8602.0, 8940.0, 9739.0, 9875.0, 9889.0, 9904.0, 10155.0, 10514.0, 10607.0, 10922.0, 11269.0, 11338.0, 23067.0, 23264.0, 25766.0, 25946.0, 26024.0, 26093.0, 26993.0, 27037.0, 27043.0, 29803.0, 54039.0, 54555.0, 54606.0, 55135.0, 55192.0, 55226.0, 55621.0, 56257.0, 56342.0, 57461.0, 57647.0, 57666.0, 57794.0, 58506.0, 58509.0, 79039.0, 79050.0, 79724.0, 80336.0, 81875.0, 81887.0, 83481.0, 90850.0, 125950.0, 126789.0, 155400.0, 163033.0, 200205.0, 260294.0 
GO:0000981 MF 1.11e-05  61/797  1242/29107 D03 DNA-binding transcription factor activity, RNA polymerase II-specific 1388.0, 1869.0, 1874.0, 2103.0, 3297.0, 3299.0, 3727.0, 4335.0, 4661.0, 4899.0, 5326.0, 5467.0, 5989.0, 6256.0, 6666.0, 6909.0, 7023.0, 7376.0, 7392.0, 7554.0, 7593.0, 7629.0, 7701.0, 7755.0, 7760.0, 7975.0, 8427.0, 9569.0, 9726.0, 9889.0, 10608.0, 22877.0, 23152.0, 25799.0, 26048.0, 51157.0, 54753.0, 54862.0, 55311.0, 57693.0, 58525.0, 59269.0, 65982.0, 79724.0, 79797.0, 83463.0, 84330.0, 84619.0, 84662.0, 84838.0, 84905.0, 85446.0, 89887.0, 92595.0, 126208.0, 146542.0, 221785.0, 221937.0, 286128.0, 100131017.0, 100132074.0 
GO:0070182 MF 1.58e-05   6/797    21/29107 D04 DNA polymerase binding                   6597.0, 9361.0, 51750.0, 55226.0, 65057.0, 286257.0 
GO:0008013 MF 2.05e-05  11/797    85/29107 D03 beta-catenin binding                     1855.0, 1857.0, 8312.0, 9231.0, 9351.0, 9739.0, 10076.0, 10297.0, 23135.0, 57658.0, 283149.0 
GO:0045322 MF 3.58e-05   4/797     8/29107 D06 unmethylated CpG binding                 4152.0, 9757.0, 30827.0, 84678.0 
GO:0042802 MF 4.24e-05  68/797  1495/29107 D03 identical protein binding                37.0, 60.0, 207.0, 547.0, 581.0, 598.0, 790.0, 1196.0, 1445.0, 1677.0, 1731.0, 1788.0, 1855.0, 1856.0, 2048.0, 2194.0, 2260.0, 2539.0, 3054.0, 3104.0, 3297.0, 3299.0, 3674.0, 4854.0, 5091.0, 5347.0, 6256.0, 6895.0, 7704.0, 7988.0, 8192.0, 8312.0, 8379.0, 8408.0, 8904.0, 9080.0, 9099.0, 9351.0, 9361.0, 9463.0, 9672.0, 9759.0, 9889.0, 10014.0, 10188.0, 10318.0, 10489.0, 11070.0, 23549.0, 26013.0, 29109.0, 29886.0, 30846.0, 51150.0, 54487.0, 55072.0, 55135.0, 55697.0, 57555.0, 64374.0, 79797.0, 81603.0, 81858.0, 200958.0, 246329.0, 253980.0, 348093.0, 729438.0 
GO:0043565 MF 5.37e-05  19/797   246/29107 D05 sequence-specific DNA binding            1869.0, 2103.0, 3297.0, 5326.0, 5442.0, 6256.0, 6909.0, 7023.0, 7392.0, 7629.0, 7975.0, 9361.0, 9759.0, 10514.0, 54815.0, 57658.0, 84619.0, 126208.0, 100131017.0 
GO:0000976 MF 7.78e-05  17/797   211/29107 D07 transcription cis-regulatory region binding 1388.0, 3104.0, 3297.0, 3727.0, 5187.0, 6256.0, 6666.0, 7023.0, 7593.0, 7975.0, 9759.0, 9889.0, 10014.0, 57658.0, 63925.0, 84662.0, 221937.0 
GO:0004177 MF 9.31e-05   6/797    28/29107 D05 aminopeptidase activity                  290.0, 6051.0, 23549.0, 29952.0, 79831.0, 100137047.0 
GO:0003682 MF 1.11e-04  26/797   418/29107 D02 chromatin binding                        1025.0, 1788.0, 2648.0, 3054.0, 4152.0, 4335.0, 5426.0, 5428.0, 6046.0, 6829.0, 7469.0, 8888.0, 9112.0, 10155.0, 23309.0, 26013.0, 27043.0, 29781.0, 51149.0, 51564.0, 57585.0, 57597.0, 79831.0, 84289.0, 84629.0, 90378.0 
GO:0003700 MF 1.65e-04  27/797   444/29107 D02 DNA-binding transcription factor activity 1388.0, 1869.0, 1874.0, 1877.0, 2103.0, 3104.0, 3297.0, 3299.0, 4335.0, 4661.0, 5326.0, 5467.0, 6256.0, 7392.0, 7593.0, 7975.0, 7988.0, 9569.0, 51545.0, 84619.0, 90485.0, 140467.0, 147807.0, 221937.0, 286075.0, 100289678.0, 100507290.0 
GO:0004930 MF 1.64e-07   1/797   684/29107 D04 G protein-coupled receptor activity      131601.0 
GO:0004984 MF 3.21e-05   0/797   399/29107 D04 olfactory receptor activity               
```
