## Supplementary material for "Transcriptional and genetic sex differences for schizophrenia across the dorsolateral prefrontal cortex, hippocampus, and caudate nucleus": Data S4: GO_analysis_module_greenyellow.txt

```
GO:0006954 BP 4.98e-28  46/426   387/29107 D04 inflammatory response                    12.0, 133.0, 301.0, 604.0, 728.0, 837.0, 958.0, 1051.0, 1116.0, 1903.0, 1969.0, 2353.0, 2357.0, 2687.0, 2919.0, 2920.0, 3339.0, 3373.0, 3428.0, 3553.0, 3554.0, 3569.0, 3576.0, 4069.0, 4086.0, 5734.0, 6279.0, 6280.0, 6347.0, 6401.0, 6556.0, 6774.0, 7057.0, 7128.0, 7132.0, 7133.0, 8737.0, 8809.0, 9034.0, 9261.0, 10392.0, 10758.0, 50848.0, 64332.0, 79155.0, 80149.0 
GO:0001525 BP 3.40e-19  29/426   222/29107 D03 angiogenesis                             285.0, 302.0, 388.0, 800.0, 1284.0, 1295.0, 1890.0, 2034.0, 2050.0, 2316.0, 2321.0, 3091.0, 3162.0, 3339.0, 3576.0, 3678.0, 3725.0, 5054.0, 5613.0, 6303.0, 6347.0, 6464.0, 7494.0, 27286.0, 51129.0, 51330.0, 54567.0, 80149.0, 81575.0 
GO:0006955 BP 1.80e-18  32/426   298/29107 D02 immune response                          715.0, 728.0, 1051.0, 2634.0, 2669.0, 3106.0, 3133.0, 3134.0, 3140.0, 3553.0, 3554.0, 3566.0, 3937.0, 4055.0, 4091.0, 4783.0, 4860.0, 5272.0, 5734.0, 6398.0, 7057.0, 7133.0, 7494.0, 8809.0, 9034.0, 9173.0, 9235.0, 10288.0, 10410.0, 10581.0, 25939.0, 57817.0 
GO:0045766 BP 7.41e-17  23/426   153/29107 D07 positive regulation of angiogenesis      133.0, 285.0, 388.0, 694.0, 728.0, 958.0, 1003.0, 1116.0, 2321.0, 3091.0, 3162.0, 3315.0, 3373.0, 3553.0, 3576.0, 4846.0, 5054.0, 5228.0, 6774.0, 7057.0, 7494.0, 51129.0, 80149.0 
GO:0006915 BP 4.48e-16  39/426   547/29107 D04 apoptotic process                        388.0, 677.0, 728.0, 840.0, 1116.0, 3553.0, 3659.0, 4055.0, 4615.0, 4616.0, 4792.0, 4982.0, 5272.0, 5292.0, 5359.0, 5552.0, 6279.0, 6280.0, 7128.0, 7494.0, 8737.0, 8793.0, 8795.0, 8797.0, 8870.0, 8878.0, 10392.0, 10912.0, 51330.0, 54507.0, 54541.0, 55240.0, 55332.0, 64651.0, 79155.0, 80149.0, 84674.0, 84957.0, 255488.0 
GO:0071222 BP 6.13e-16  23/426   168/29107 D06 cellular response to lipopolysaccharide  958.0, 1051.0, 2919.0, 2920.0, 3148.0, 3383.0, 3553.0, 3569.0, 3576.0, 4615.0, 5054.0, 6347.0, 7128.0, 7133.0, 7431.0, 7494.0, 7538.0, 10288.0, 22904.0, 57817.0, 64127.0, 79155.0, 80149.0 
GO:0045944 BP 2.59e-15  55/426  1107/29107 D11 positive regulation of transcription by RNA polymerase II 467.0, 602.0, 958.0, 1051.0, 1052.0, 1316.0, 1649.0, 1906.0, 2034.0, 2078.0, 2294.0, 2353.0, 2355.0, 3091.0, 3148.0, 3428.0, 3491.0, 3569.0, 3659.0, 3665.0, 3725.0, 3726.0, 4086.0, 4609.0, 4791.0, 4792.0, 5359.0, 5992.0, 6556.0, 6774.0, 6926.0, 7005.0, 7132.0, 7494.0, 8463.0, 8692.0, 8737.0, 8878.0, 9219.0, 9592.0, 10135.0, 22904.0, 23764.0, 25937.0, 26508.0, 29950.0, 51316.0, 54897.0, 57817.0, 64127.0, 64651.0, 79155.0, 80149.0, 84166.0, 85441.0 
GO:0007165 BP 1.19e-14  53/426  1075/29107 D04 signal transduction                      133.0, 285.0, 301.0, 728.0, 1017.0, 1192.0, 1890.0, 2034.0, 2078.0, 2357.0, 2564.0, 2669.0, 2919.0, 3091.0, 3491.0, 3553.0, 3566.0, 3576.0, 4055.0, 4086.0, 4615.0, 4982.0, 5175.0, 5228.0, 5329.0, 5613.0, 5829.0, 5880.0, 6347.0, 6398.0, 6774.0, 6781.0, 7076.0, 8394.0, 8614.0, 8793.0, 8797.0, 8809.0, 9052.0, 9064.0, 9173.0, 9235.0, 9322.0, 9754.0, 10135.0, 10288.0, 10392.0, 11186.0, 29941.0, 54567.0, 79890.0, 85415.0, 148932.0 
GO:0032496 BP 3.72e-13  19/426   143/29107 D05 response to lipopolysaccharide           133.0, 728.0, 1906.0, 2353.0, 2687.0, 3148.0, 3553.0, 3725.0, 4091.0, 4791.0, 4846.0, 5734.0, 6279.0, 6280.0, 6401.0, 6556.0, 7056.0, 9261.0, 11213.0 
GO:0051607 BP 4.36e-13  22/426   205/29107 D07 defense response to virus                958.0, 2633.0, 3428.0, 3569.0, 3659.0, 3665.0, 4615.0, 5359.0, 8519.0, 8692.0, 10410.0, 10581.0, 25939.0, 54541.0, 56829.0, 80149.0, 83666.0, 84166.0, 85363.0, 91607.0, 151636.0, 197259.0 
GO:0071356 BP 1.67e-12  18/426   136/29107 D06 cellular response to tumor necrosis factor 677.0, 958.0, 965.0, 1116.0, 1906.0, 2633.0, 2634.0, 3373.0, 3383.0, 3576.0, 6347.0, 7057.0, 7538.0, 8531.0, 8692.0, 8737.0, 57817.0, 80149.0 
GO:0043066 BP 8.33e-12  31/426   484/29107 D07 negative regulation of apoptotic process 301.0, 602.0, 1026.0, 2316.0, 3315.0, 3491.0, 3569.0, 4057.0, 4091.0, 4170.0, 4609.0, 5272.0, 5292.0, 5329.0, 6464.0, 6926.0, 7057.0, 7076.0, 7494.0, 8737.0, 8793.0, 8870.0, 9021.0, 9531.0, 11167.0, 26471.0, 50515.0, 51129.0, 51316.0, 64855.0, 255488.0 
GO:0050729 BP 9.01e-12  15/426    95/29107 D07 positive regulation of inflammatory response 1051.0, 2828.0, 3553.0, 4792.0, 5054.0, 5734.0, 6279.0, 6280.0, 7052.0, 7132.0, 8692.0, 8737.0, 9173.0, 64332.0, 283131.0 
GO:0045087 BP 1.23e-11  30/426   461/29107 D06 innate immune response                   301.0, 710.0, 715.0, 716.0, 837.0, 2242.0, 2268.0, 3106.0, 3133.0, 3140.0, 3148.0, 3426.0, 3428.0, 3665.0, 3718.0, 4615.0, 6279.0, 6280.0, 6397.0, 8542.0, 10392.0, 10865.0, 25939.0, 56829.0, 57126.0, 64127.0, 83666.0, 84166.0, 85363.0, 151636.0 
GO:0032757 BP 9.24e-11  12/426    62/29107 D08 positive regulation of interleukin-8 production 965.0, 1116.0, 1649.0, 3553.0, 3569.0, 4615.0, 5054.0, 6774.0, 8692.0, 8737.0, 10392.0, 64127.0 
GO:0071260 BP 1.80e-10  13/426    81/29107 D05 cellular response to mechanical stimulus 958.0, 1265.0, 3553.0, 3659.0, 4055.0, 4615.0, 5734.0, 6513.0, 7132.0, 8795.0, 8797.0, 9531.0, 50848.0 
GO:0071347 BP 2.88e-10  13/426    84/29107 D06 cellular response to interleukin-1       958.0, 1051.0, 1116.0, 1906.0, 2633.0, 2634.0, 3091.0, 3373.0, 3383.0, 3576.0, 6347.0, 8692.0, 80149.0 
GO:0043065 BP 1.43e-09  22/426   310/29107 D07 positive regulation of apoptotic process 133.0, 388.0, 604.0, 2683.0, 3162.0, 3399.0, 3491.0, 3569.0, 3725.0, 4616.0, 7052.0, 8737.0, 8794.0, 8795.0, 8797.0, 8878.0, 10912.0, 26524.0, 51330.0, 54507.0, 79845.0, 196527.0 
GO:0045893 BP 1.80e-09  32/426   637/29107 D10 positive regulation of transcription, DNA-templated 602.0, 1051.0, 1316.0, 1649.0, 2294.0, 2353.0, 3091.0, 3148.0, 3553.0, 3569.0, 3659.0, 3665.0, 3725.0, 4609.0, 4783.0, 4855.0, 5292.0, 6464.0, 6615.0, 6774.0, 7545.0, 8322.0, 8463.0, 9124.0, 11030.0, 26471.0, 54897.0, 64855.0, 83666.0, 84913.0, 85363.0, 151636.0 
GO:0098609 BP 1.82e-09  16/426   159/29107 D03 cell-cell adhesion                       301.0, 302.0, 965.0, 1003.0, 1824.0, 2294.0, 3384.0, 5175.0, 6464.0, 9124.0, 10205.0, 22918.0, 27286.0, 50848.0, 64065.0, 90952.0 
GO:0043123 BP 2.49e-09  17/426   186/29107 D08 positive regulation of I-kappaB kinase/NF-kappaB signaling 389.0, 958.0, 2316.0, 3162.0, 4055.0, 4057.0, 4615.0, 6398.0, 7052.0, 7132.0, 8737.0, 8795.0, 10392.0, 10758.0, 64127.0, 79155.0, 85363.0 
GO:0031589 BP 5.93e-09   7/426    19/29107 D03 cell-substrate adhesion                  3678.0, 3690.0, 4091.0, 5613.0, 7450.0, 10580.0, 64005.0 
GO:0050830 BP 2.16e-08  12/426    98/29107 D07 defense response to Gram-positive bacterium 728.0, 1969.0, 2268.0, 2634.0, 3133.0, 3140.0, 3148.0, 3569.0, 4069.0, 4615.0, 10392.0, 64127.0 
GO:0008285 BP 2.28e-08  24/426   425/29107 D05 negative regulation of cell population proliferation 133.0, 604.0, 694.0, 1003.0, 1026.0, 2683.0, 2919.0, 3553.0, 3569.0, 3576.0, 3659.0, 3672.0, 4086.0, 4091.0, 4846.0, 6774.0, 7832.0, 8519.0, 9510.0, 26136.0, 26471.0, 54567.0, 64855.0, 127435.0 
GO:0034097 BP 3.47e-08   9/426    49/29107 D04 response to cytokine                     2353.0, 3570.0, 3725.0, 4170.0, 4791.0, 6401.0, 7076.0, 9180.0, 9261.0 
GO:0007166 BP 4.31e-08  17/426   225/29107 D05 cell surface receptor signaling pathway  301.0, 966.0, 1906.0, 2669.0, 2872.0, 3554.0, 4615.0, 5175.0, 6347.0, 8519.0, 8795.0, 10288.0, 11025.0, 27180.0, 51267.0, 64123.0, 197259.0 
GO:0042742 BP 4.51e-08  13/426   126/29107 D06 defense response to bacterium            602.0, 1051.0, 4069.0, 4615.0, 6279.0, 6280.0, 6464.0, 6556.0, 7132.0, 10392.0, 51316.0, 57817.0, 64127.0 
GO:0030198 BP 4.92e-08  14/426   150/29107 D05 extracellular matrix organization        602.0, 1282.0, 1284.0, 1295.0, 2294.0, 2683.0, 3491.0, 4791.0, 4982.0, 9510.0, 54507.0, 56999.0, 83716.0, 133584.0 
GO:0051092 BP 5.82e-08  14/426   152/29107 D12 positive regulation of NF-kappaB transcription factor activity 958.0, 3383.0, 3553.0, 4057.0, 4615.0, 6279.0, 6280.0, 6774.0, 8737.0, 8809.0, 10392.0, 11213.0, 64127.0, 85363.0 
GO:0006953 BP 6.57e-08   8/426    38/29107 D06 acute-phase response                     12.0, 1051.0, 3569.0, 3570.0, 5359.0, 6774.0, 9332.0, 57817.0 
GO:0007155 BP 7.70e-08  25/426   488/29107 D02 cell adhesion                            388.0, 1295.0, 1824.0, 1969.0, 2050.0, 2242.0, 2683.0, 3383.0, 3384.0, 3491.0, 3678.0, 3690.0, 4017.0, 5420.0, 5613.0, 5829.0, 6347.0, 6402.0, 7057.0, 7122.0, 7450.0, 9235.0, 27180.0, 51330.0, 57126.0 
GO:0006935 BP 1.08e-07  12/426   113/29107 D03 chemotaxis                               728.0, 1890.0, 2242.0, 2357.0, 2919.0, 2920.0, 3491.0, 3576.0, 5329.0, 5355.0, 6347.0, 9034.0 
GO:1902042 BP 1.24e-07   7/426    28/29107 D10 negative regulation of extrinsic apoptotic signaling pathway via death domain receptors 3148.0, 3162.0, 3383.0, 4846.0, 5054.0, 7128.0, 85450.0 
GO:0007159 BP 1.24e-07   7/426    28/29107 D04 leukocyte cell-cell adhesion             3383.0, 4478.0, 5175.0, 6401.0, 50848.0, 57126.0, 83706.0 
GO:0030335 BP 1.40e-07  17/426   244/29107 D07 positive regulation of cell migration    389.0, 1003.0, 1906.0, 2268.0, 2294.0, 2321.0, 3491.0, 3553.0, 5175.0, 5420.0, 6405.0, 6615.0, 6774.0, 7057.0, 7494.0, 8322.0, 83706.0 
GO:0008284 BP 1.47e-07  25/426   505/29107 D05 positive regulation of cell population proliferation 133.0, 467.0, 1017.0, 1903.0, 1906.0, 2321.0, 3142.0, 3553.0, 3569.0, 3570.0, 4609.0, 5228.0, 5880.0, 6464.0, 6926.0, 7057.0, 7076.0, 7122.0, 7494.0, 9180.0, 10135.0, 25937.0, 29923.0, 29950.0, 51316.0 
GO:0001666 BP 1.63e-07  14/426   165/29107 D05 response to hypoxia                      133.0, 285.0, 2034.0, 3091.0, 4017.0, 5228.0, 5327.0, 6513.0, 7057.0, 8994.0, 9124.0, 51129.0, 54541.0, 81575.0 
GO:0019221 BP 1.86e-07  13/426   142/29107 D06 cytokine-mediated signaling pathway      3553.0, 3569.0, 3570.0, 3718.0, 5355.0, 6347.0, 6774.0, 7132.0, 8322.0, 9180.0, 10288.0, 11025.0, 11213.0 
GO:0071456 BP 3.01e-07  12/426   124/29107 D06 cellular response to hypoxia             677.0, 1906.0, 2034.0, 3091.0, 3162.0, 3383.0, 4609.0, 5034.0, 6781.0, 8614.0, 29923.0, 114990.0 
GO:0008360 BP 3.26e-07  13/426   149/29107 D06 regulation of cell shape                 301.0, 388.0, 389.0, 2242.0, 2268.0, 3383.0, 4478.0, 5880.0, 6347.0, 8994.0, 9948.0, 10627.0, 50848.0 
GO:0044344 BP 3.36e-07   7/426    32/29107 D06 cellular response to fibroblast growth factor stimulus 677.0, 3373.0, 3576.0, 6347.0, 7538.0, 8692.0, 54567.0 
GO:0071407 BP 5.26e-07   8/426    49/29107 D05 cellular response to organic cyclic compound 1051.0, 2294.0, 3553.0, 4086.0, 6347.0, 6774.0, 25976.0, 64127.0 
GO:0010628 BP 6.13e-07  23/426   472/29107 D06 positive regulation of gene expression   467.0, 1003.0, 1265.0, 2615.0, 3091.0, 3399.0, 3553.0, 3569.0, 3576.0, 4086.0, 4478.0, 4609.0, 4615.0, 4783.0, 4846.0, 5272.0, 5359.0, 6556.0, 6774.0, 7122.0, 54567.0, 80149.0, 114897.0 
GO:0045669 BP 6.51e-07   9/426    68/29107 D06 positive regulation of osteoblast differentiation 1051.0, 1192.0, 3491.0, 3569.0, 3570.0, 4057.0, 4086.0, 8519.0, 25937.0 
GO:0009615 BP 6.75e-07  11/426   110/29107 D05 response to virus                        602.0, 2268.0, 3315.0, 3373.0, 3665.0, 8519.0, 8692.0, 10410.0, 10581.0, 11213.0, 56829.0 
GO:0034341 BP 1.02e-06   6/426    24/29107 D05 response to interferon-gamma             958.0, 6556.0, 8519.0, 10241.0, 10410.0, 10581.0 
GO:0032755 BP 1.11e-06  10/426    93/29107 D08 positive regulation of interleukin-6 production 3553.0, 3569.0, 3570.0, 4615.0, 6774.0, 7494.0, 8692.0, 10288.0, 10392.0, 64127.0 
GO:0042832 BP 1.33e-06   6/426    25/29107 D06 defense response to protozoan            602.0, 958.0, 2634.0, 3566.0, 4615.0, 6556.0 
GO:0070555 BP 1.41e-06   7/426    39/29107 D05 response to interleukin-1                301.0, 1116.0, 3553.0, 3554.0, 4615.0, 6401.0, 11213.0 
GO:0032494 BP 1.53e-06   4/426     7/29107 D05 response to peptidoglycan                728.0, 3569.0, 4615.0, 11213.0 
GO:0010573 BP 1.53e-06   4/426     7/29107 D06 vascular endothelial growth factor production 3091.0, 3553.0, 3569.0, 3570.0 
GO:0007568 BP 1.57e-06  13/426   171/29107 D02 aging                                    133.0, 710.0, 840.0, 1284.0, 2353.0, 3725.0, 4017.0, 4791.0, 6774.0, 7076.0, 7133.0, 10135.0, 57817.0 
GO:0001570 BP 2.28e-06   8/426    59/29107 D04 vasculogenesis                           133.0, 677.0, 1969.0, 2294.0, 3726.0, 8322.0, 8463.0, 25976.0 
GO:0032722 BP 2.37e-06   7/426    42/29107 D08 positive regulation of chemokine production 3091.0, 3162.0, 3566.0, 3569.0, 3570.0, 4615.0, 9173.0 
GO:1902895 BP 2.37e-06   7/426    42/29107 D12 positive regulation of pri-miRNA transcription by RNA polymerase II 2353.0, 3091.0, 3725.0, 4086.0, 4091.0, 6774.0, 84913.0 
GO:0048661 BP 2.59e-06   8/426    60/29107 D06 positive regulation of smooth muscle cell proliferation 1906.0, 3162.0, 3569.0, 3570.0, 4615.0, 7052.0, 7057.0, 10135.0 
GO:0032760 BP 2.85e-06  10/426   103/29107 D09 positive regulation of tumor necrosis factor production 3133.0, 3315.0, 3569.0, 4615.0, 6774.0, 7057.0, 8737.0, 9261.0, 10392.0, 64127.0 
GO:0070527 BP 3.29e-06   7/426    44/29107 D05 platelet aggregation                     1192.0, 2316.0, 3315.0, 3690.0, 10627.0, 83706.0, 375033.0 
GO:0045071 BP 3.29e-06   7/426    44/29107 D06 negative regulation of viral genome replication 3428.0, 4057.0, 5359.0, 8519.0, 10410.0, 10581.0, 56829.0 
GO:0050727 BP 3.96e-06   9/426    84/29107 D06 regulation of inflammatory response      301.0, 604.0, 837.0, 3554.0, 4615.0, 6401.0, 22904.0, 64127.0, 255877.0 
GO:0055072 BP 4.18e-06   6/426    30/29107 D09 iron ion homeostasis                     1356.0, 2034.0, 3162.0, 4057.0, 6556.0, 55240.0 
GO:0060337 BP 4.80e-06   5/426    18/29107 D07 type I interferon signaling pathway      3665.0, 4615.0, 8519.0, 10410.0, 10581.0 
GO:0035633 BP 5.12e-06   6/426    31/29107 D06 maintenance of blood-brain barrier       1003.0, 3569.0, 5175.0, 7122.0, 50848.0, 90952.0 
GO:0035329 BP 6.44e-06   5/426    19/29107 D06 hippo signaling                          7004.0, 7005.0, 8463.0, 25937.0, 26524.0 
GO:0007179 BP 7.70e-06   9/426    91/29107 D08 transforming growth factor beta receptor signaling pathway 1003.0, 2353.0, 2615.0, 3725.0, 4086.0, 4091.0, 5829.0, 6774.0, 7122.0 
GO:0001934 BP 8.33e-06  13/426   199/29107 D09 positive regulation of protein phosphorylation 302.0, 958.0, 3491.0, 3553.0, 3690.0, 3985.0, 5175.0, 5228.0, 5329.0, 8737.0, 8878.0, 116496.0, 148932.0 
GO:0043032 BP 8.48e-06   5/426    20/29107 D07 positive regulation of macrophage activation 3566.0, 7057.0, 9173.0, 57817.0, 79155.0 
GO:0023035 BP 8.86e-06   4/426    10/29107 D06 CD40 signaling pathway                   958.0, 3678.0, 10758.0, 79155.0 
GO:0035456 BP 8.86e-06   4/426    10/29107 D05 response to interferon-beta              5359.0, 8519.0, 10410.0, 10581.0 
GO:0035556 BP 8.98e-06  19/426   402/29107 D05 intracellular signal transduction        1154.0, 2872.0, 2919.0, 3162.0, 3315.0, 3576.0, 3718.0, 3937.0, 6464.0, 8878.0, 9021.0, 9261.0, 10392.0, 10758.0, 11213.0, 26524.0, 29941.0, 64127.0, 84166.0 
GO:2000352 BP 9.02e-06   6/426    34/29107 D09 negative regulation of endothelial cell apoptotic process 1003.0, 3383.0, 5054.0, 7128.0, 51129.0, 79155.0 
GO:0006952 BP 1.04e-05   8/426    72/29107 D03 defense response                         3106.0, 6774.0, 6890.0, 9235.0, 10392.0, 11025.0, 51267.0, 64127.0 
GO:0070498 BP 1.10e-05   5/426    21/29107 D07 interleukin-1-mediated signaling pathway 3553.0, 3554.0, 4615.0, 11213.0, 79155.0 
GO:0000122 BP 1.15e-05  31/426   894/29107 D11 negative regulation of transcription by RNA polymerase II 467.0, 604.0, 1051.0, 1649.0, 1906.0, 2294.0, 3399.0, 3428.0, 3665.0, 3725.0, 4017.0, 4609.0, 4783.0, 4855.0, 6615.0, 6774.0, 6913.0, 6926.0, 7050.0, 7538.0, 7832.0, 8531.0, 8878.0, 9219.0, 10865.0, 25937.0, 26508.0, 54567.0, 57817.0, 83666.0, 255877.0 
GO:0036018 BP 1.23e-05   3/426     4/29107 D06 cellular response to erythropoietin      958.0, 4501.0, 4502.0 
GO:0045629 BP 1.23e-05   3/426     4/29107 D13 negative regulation of T-helper 2 cell differentiation 301.0, 604.0, 3142.0 
GO:2001198 BP 1.23e-05   3/426     4/29107 D07 regulation of dendritic cell differentiation 1051.0, 3106.0, 10288.0 
GO:0097368 BP 1.23e-05   3/426     4/29107 D06 establishment of Sertoli cell barrier    2316.0, 3383.0, 5872.0 
GO:0008219 BP 1.27e-05   6/426    36/29107 D02 cell death                               2012.0, 2014.0, 2355.0, 3162.0, 8737.0, 9766.0 
GO:0051216 BP 1.34e-05   7/426    54/29107 D04 cartilage development                    1116.0, 1906.0, 3091.0, 3373.0, 4086.0, 7076.0, 8692.0 
GO:0043491 BP 1.50e-05   6/426    37/29107 D06 protein kinase B signaling               677.0, 958.0, 1969.0, 3553.0, 6347.0, 375033.0 
GO:0010629 BP 1.64e-05  15/426   277/29107 D06 negative regulation of gene expression   1026.0, 1906.0, 3091.0, 3148.0, 3399.0, 3576.0, 7050.0, 7122.0, 8614.0, 25976.0, 26508.0, 54567.0, 80149.0, 83666.0, 84913.0 
GO:0016477 BP 1.73e-05  14/426   245/29107 D04 cell migration                           388.0, 389.0, 694.0, 1969.0, 2321.0, 3690.0, 5420.0, 6615.0, 7057.0, 7128.0, 8394.0, 8994.0, 9050.0, 83666.0 
GO:0071276 BP 1.76e-05   6/426    38/29107 D06 cellular response to cadmium ion         2353.0, 3162.0, 3725.0, 4499.0, 4501.0, 4502.0 
GO:0030593 BP 1.89e-05   8/426    78/29107 D09 neutrophil chemotaxis                    728.0, 2919.0, 2920.0, 3576.0, 3672.0, 6279.0, 6280.0, 6347.0 
GO:0007596 BP 2.08e-05   8/426    79/29107 D05 blood coagulation                        710.0, 966.0, 3690.0, 5327.0, 5329.0, 7056.0, 7450.0, 196527.0 
GO:0071385 BP 2.22e-05   5/426    24/29107 D08 cellular response to glucocorticoid stimulus 301.0, 677.0, 1906.0, 6781.0, 7538.0 
GO:0001817 BP 2.39e-05   6/426    40/29107 D06 regulation of cytokine production        604.0, 4057.0, 10385.0, 10644.0, 50848.0, 255877.0 
GO:0050829 BP 2.49e-05   8/426    81/29107 D07 defense response to Gram-negative bacterium 3140.0, 3148.0, 3569.0, 3570.0, 4057.0, 4069.0, 5054.0, 6556.0 
GO:0000165 BP 2.66e-05   9/426   106/29107 D06 MAPK cascade                             677.0, 1326.0, 3553.0, 4086.0, 4609.0, 6347.0, 7538.0, 9064.0, 9261.0 
GO:1902396 BP 3.05e-05   3/426     5/29107 D06 protein localization to bicellular tight junction 1003.0, 2316.0, 50848.0 
GO:1900017 BP 3.35e-05   5/426    26/29107 D08 positive regulation of cytokine production involved in inflammatory response 3091.0, 3569.0, 4615.0, 6774.0, 64127.0 
GO:0032731 BP 3.37e-05   7/426    62/29107 D09 positive regulation of interleukin-1 beta production 3315.0, 3428.0, 3569.0, 4615.0, 6774.0, 10392.0, 64127.0 
GO:0030036 BP 3.60e-05  11/426   166/29107 D06 actin cytoskeleton organization          604.0, 2919.0, 3985.0, 6525.0, 7408.0, 8572.0, 9124.0, 9322.0, 9754.0, 11252.0, 254102.0 
GO:0030154 BP 3.62e-05  23/426   606/29107 D03 cell differentiation                     388.0, 1890.0, 2078.0, 2242.0, 2268.0, 3142.0, 3339.0, 3399.0, 4086.0, 4091.0, 4616.0, 4855.0, 5228.0, 7545.0, 8878.0, 10912.0, 11167.0, 28959.0, 51330.0, 64359.0, 64855.0, 80149.0, 81575.0 
GO:0035914 BP 3.66e-05   6/426    43/29107 D04 skeletal muscle cell differentiation     467.0, 2353.0, 7832.0, 23764.0, 26471.0, 26508.0 
GO:0007507 BP 4.06e-05  12/426   199/29107 D04 heart development                        133.0, 677.0, 840.0, 1026.0, 1906.0, 2294.0, 3399.0, 6464.0, 8572.0, 9124.0, 10758.0, 51196.0 
GO:0042127 BP 4.29e-05  10/426   140/29107 D04 regulation of cell population proliferation 604.0, 1265.0, 2242.0, 3566.0, 3725.0, 3726.0, 4792.0, 6774.0, 50515.0, 255877.0 
GO:0032088 BP 4.56e-05   8/426    88/29107 D12 negative regulation of NF-kappaB transcription factor activity 602.0, 1649.0, 4792.0, 7128.0, 11213.0, 64127.0, 80149.0, 84166.0 
GO:0051726 BP 4.80e-05  13/426   235/29107 D04 regulation of cell cycle                 1026.0, 1192.0, 3399.0, 3576.0, 3659.0, 3725.0, 3726.0, 4609.0, 4616.0, 6774.0, 7057.0, 10912.0, 11186.0 
GO:0034113 BP 4.88e-05   5/426    28/29107 D04 heterotypic cell-cell adhesion           965.0, 3678.0, 3690.0, 10288.0, 64065.0 
GO:0042771 BP 4.88e-05   5/426    28/29107 D08 intrinsic apoptotic signaling pathway in response to DNA damage by p53 class mediator 602.0, 1026.0, 3428.0, 26471.0, 54541.0 
GO:0043542 BP 4.88e-05   5/426    28/29107 D07 endothelial cell migration               4017.0, 4846.0, 5613.0, 5829.0, 11167.0 
GO:0046330 BP 4.95e-05   8/426    89/29107 D10 positive regulation of JNK cascade       3553.0, 4055.0, 4615.0, 4616.0, 8737.0, 10392.0, 10912.0, 64127.0 
GO:0050731 BP 5.36e-05   8/426    90/29107 D10 positive regulation of peptidyl-tyrosine phosphorylation 3383.0, 3569.0, 3570.0, 3678.0, 3690.0, 5175.0, 30844.0, 64127.0 
GO:2000556 BP 6.03e-05   3/426     6/29107 D10 positive regulation of T-helper 1 cell cytokine production 3553.0, 3554.0, 8809.0 
GO:0042270 BP 6.03e-05   3/426     6/29107 D10 protection from natural killer cell mediated cytotoxicity 3106.0, 3133.0, 5272.0 
GO:0042092 BP 6.03e-05   3/426     6/29107 D03 type 2 immune response                   604.0, 10758.0, 255877.0 
GO:1903142 BP 6.03e-05   3/426     6/29107 D09 positive regulation of establishment of endothelial barrier 1003.0, 7122.0, 50848.0 
GO:0043619 BP 6.03e-05   3/426     6/29107 D12 regulation of transcription from RNA polymerase II promoter in response to oxidative stress 2034.0, 3091.0, 3162.0 
GO:0034605 BP 6.13e-05   6/426    47/29107 D05 cellular response to heat                1026.0, 3162.0, 3310.0, 7057.0, 9531.0, 113278.0 
GO:0071346 BP 6.28e-05   8/426    92/29107 D06 cellular response to interferon-gamma    965.0, 1906.0, 2633.0, 2634.0, 3383.0, 6347.0, 7431.0, 55647.0 
GO:0007204 BP 6.87e-05  10/426   148/29107 D11 positive regulation of cytosolic calcium ion concentration 133.0, 728.0, 1903.0, 1906.0, 2357.0, 3710.0, 5734.0, 9034.0, 51196.0, 114897.0 
GO:0045779 BP 7.16e-05   4/426    16/29107 D07 negative regulation of bone resorption   3569.0, 4982.0, 7128.0, 57817.0 
GO:0030949 BP 7.16e-05   4/426    16/29107 D07 positive regulation of vascular endothelial growth factor receptor signaling pathway 3091.0, 3553.0, 3678.0, 3690.0 
GO:0006974 BP 7.65e-05  13/426   246/29107 D04 cellular response to DNA damage stimulus 602.0, 604.0, 1026.0, 1649.0, 3665.0, 4609.0, 7832.0, 9261.0, 9766.0, 25939.0, 80149.0, 91607.0, 151636.0 
GO:0043434 BP 7.79e-05   6/426    49/29107 D06 response to peptide hormone              301.0, 694.0, 6774.0, 7076.0, 7832.0, 8614.0 
GO:0016525 BP 8.04e-05   9/426   122/29107 D08 negative regulation of angiogenesis      285.0, 1284.0, 1969.0, 2828.0, 3339.0, 7057.0, 7122.0, 9510.0, 64855.0 
GO:0045926 BP 9.26e-05   4/426    17/29107 D04 negative regulation of growth            3091.0, 4499.0, 4501.0, 4502.0 
GO:0003180 BP 9.54e-05   5/426    32/29107 D04 aortic valve morphogenesis               4091.0, 4846.0, 6615.0, 26508.0, 54567.0 
GO:1900745 BP 9.54e-05   5/426    32/29107 D10 positive regulation of p38MAPK cascade   3553.0, 4616.0, 10912.0, 80149.0, 768211.0 
GO:0072659 BP 9.58e-05  10/426   154/29107 D06 protein localization to plasma membrane  302.0, 1969.0, 2316.0, 5872.0, 6281.0, 7132.0, 8394.0, 10627.0, 30844.0, 50848.0 
GO:0072540 BP 1.04e-04   3/426     7/29107 D08 T-helper 17 cell lineage commitment      3569.0, 3570.0, 6774.0 
GO:0002606 BP 1.04e-04   3/426     7/29107 D06 positive regulation of dendritic cell antigen processing and presentation 6556.0, 10392.0, 64127.0 
GO:0036462 BP 1.04e-04   3/426     7/29107 D08 TRAIL-activated apoptotic signaling pathway 8794.0, 8795.0, 8797.0 
GO:0002486 BP 1.04e-04   3/426     7/29107 D07 antigen processing and presentation of endogenous peptide antigen via MHC class I via ER pathway, TAP-independent 3106.0, 3133.0, 3134.0 
GO:0043488 BP 1.11e-04   5/426    33/29107 D09 regulation of mRNA stability             677.0, 7431.0, 7538.0, 9261.0, 54915.0 
GO:0035924 BP 1.11e-04   5/426    33/29107 D06 cellular response to vascular endothelial growth factor stimulus 301.0, 2321.0, 3315.0, 9261.0, 54567.0 
GO:0001818 BP 1.11e-04   5/426    33/29107 D07 negative regulation of cytokine production 2615.0, 5552.0, 5734.0, 6556.0, 10385.0 
GO:0045727 BP 1.26e-04   7/426    76/29107 D08 positive regulation of translation       602.0, 3569.0, 7057.0, 7431.0, 23034.0, 54915.0, 116496.0 
GO:0006958 BP 1.29e-04   5/426    34/29107 D08 complement activation, classical pathway 710.0, 715.0, 716.0, 730.0, 3426.0 
GO:0010811 BP 1.29e-04   5/426    34/29107 D06 positive regulation of cell-substrate adhesion 1295.0, 2294.0, 3491.0, 4811.0, 133584.0 
GO:0009612 BP 1.35e-04   6/426    54/29107 D03 response to mechanical stimulus          285.0, 1116.0, 3725.0, 5734.0, 7057.0, 7832.0 
GO:0034976 BP 1.36e-04   7/426    77/29107 D04 response to endoplasmic reticulum stress 1051.0, 1649.0, 3576.0, 5034.0, 7057.0, 8795.0, 116496.0 
GO:0042730 BP 1.47e-04   4/426    19/29107 D09 fibrinolysis                             302.0, 710.0, 5054.0, 5327.0 
GO:0032695 BP 1.47e-04   4/426    19/29107 D08 negative regulation of interleukin-12 production 3718.0, 7057.0, 11213.0, 64127.0 
GO:0030865 BP 1.47e-04   4/426    19/29107 D06 cortical cytoskeleton organization       388.0, 389.0, 5880.0, 9948.0 
GO:0070935 BP 1.47e-04   4/426    19/29107 D11 3'-UTR-mediated mRNA stabilization       4615.0, 7538.0, 8531.0, 9261.0 
GO:0001974 BP 1.48e-04   5/426    35/29107 D03 blood vessel remodeling                  2034.0, 2316.0, 4846.0, 7052.0, 54567.0 
GO:0006879 BP 1.50e-04   6/426    55/29107 D10 cellular iron ion homeostasis            1356.0, 3091.0, 3162.0, 4609.0, 6556.0, 57817.0 
GO:0032060 BP 1.65e-04   3/426     8/29107 D07 bleb assembly                            2012.0, 2014.0, 196527.0 
GO:0038066 BP 1.65e-04   3/426     8/29107 D08 p38MAPK cascade                          677.0, 7538.0, 9261.0 
GO:0032835 BP 1.65e-04   3/426     8/29107 D03 glomerulus development                   25937.0, 26508.0, 51196.0 
GO:0060397 BP 1.65e-04   3/426     8/29107 D09 growth hormone receptor signaling pathway via JAK-STAT 3718.0, 5770.0, 6774.0 
GO:0010544 BP 1.65e-04   3/426     8/29107 D09 negative regulation of platelet activation 4846.0, 7056.0, 114897.0 
GO:0002474 BP 1.65e-04   3/426     8/29107 D04 antigen processing and presentation of peptide antigen via MHC class I 3133.0, 3134.0, 3140.0 
GO:0050871 BP 1.65e-04   3/426     8/29107 D08 positive regulation of B cell activation 3569.0, 64127.0, 79155.0 
GO:0035425 BP 1.65e-04   3/426     8/29107 D04 autocrine signaling                      6279.0, 6280.0, 29923.0 
GO:0002467 BP 1.65e-04   3/426     8/29107 D05 germinal center formation                602.0, 604.0, 4791.0 
GO:0002237 BP 1.65e-04   3/426     8/29107 D04 response to molecule of bacterial origin 2920.0, 3576.0, 7128.0 
GO:0071493 BP 1.65e-04   3/426     8/29107 D08 cellular response to UV-B                1026.0, 3373.0, 8692.0 
GO:0071363 BP 1.66e-04   6/426    56/29107 D05 cellular response to growth factor stimulus 285.0, 6464.0, 7050.0, 7057.0, 7133.0, 30844.0 
GO:0042157 BP 1.82e-04   4/426    20/29107 D05 lipoprotein metabolic process            8542.0, 80830.0, 80832.0, 81575.0 
GO:0045595 BP 1.94e-04   5/426    37/29107 D04 regulation of cell differentiation       604.0, 1051.0, 1052.0, 2242.0, 255877.0 
GO:0070488 BP 2.14e-04   2/426     2/29107 D06 neutrophil aggregation                   6279.0, 6280.0 
GO:0031086 BP 2.14e-04   2/426     2/29107 D10 nuclear-transcribed mRNA catabolic process, deadenylation-independent decay 677.0, 7538.0 
GO:1902172 BP 2.14e-04   2/426     2/29107 D08 regulation of keratinocyte apoptotic process 677.0, 7538.0 
GO:0032764 BP 2.14e-04   2/426     2/29107 D09 negative regulation of mast cell cytokine production 604.0, 3162.0 
GO:0002384 BP 2.14e-04   2/426     2/29107 D04 hepatic immune response                  3569.0, 3570.0 
GO:0034124 BP 2.14e-04   2/426     2/29107 D08 regulation of MyD88-dependent toll-like receptor signaling pathway 3659.0, 3665.0 
GO:0002268 BP 2.14e-04   2/426     2/29107 D04 follicular dendritic cell differentiation 602.0, 4791.0 
GO:0002477 BP 2.14e-04   2/426     2/29107 D05 antigen processing and presentation of exogenous peptide antigen via MHC class Ib 3133.0, 3134.0 
GO:0070101 BP 2.14e-04   2/426     2/29107 D08 positive regulation of chemokine-mediated signaling pathway 1906.0, 3091.0 
GO:0014806 BP 2.14e-04   2/426     2/29107 D06 smooth muscle hyperplasia                3162.0, 4846.0 
GO:0031532 BP 2.22e-04   6/426    59/29107 D07 actin cytoskeleton reorganization        301.0, 2316.0, 5770.0, 6464.0, 8394.0, 8572.0 
GO:0042102 BP 2.22e-04   6/426    59/29107 D09 positive regulation of T cell proliferation 301.0, 3553.0, 3569.0, 3718.0, 4860.0, 10288.0 
GO:0046597 BP 2.22e-04   4/426    21/29107 D06 negative regulation of viral entry into host cell 8519.0, 10410.0, 10581.0, 85363.0 
GO:0006357 BP 2.39e-04  42/426  1598/29107 D10 regulation of transcription by RNA polymerase II 467.0, 604.0, 1051.0, 1052.0, 1316.0, 1649.0, 1831.0, 2034.0, 2078.0, 2294.0, 2353.0, 2355.0, 3091.0, 3142.0, 3148.0, 3659.0, 3665.0, 3725.0, 3726.0, 4086.0, 4091.0, 4609.0, 4791.0, 5992.0, 6615.0, 6774.0, 6913.0, 6926.0, 7004.0, 7005.0, 7050.0, 7545.0, 8463.0, 9124.0, 10865.0, 23764.0, 26508.0, 64651.0, 79155.0, 79973.0, 84913.0, 255877.0 
GO:0060395 BP 2.44e-04   6/426    60/29107 D05 SMAD protein signal transduction         2353.0, 3725.0, 4086.0, 4091.0, 7431.0, 84913.0 
GO:0002544 BP 2.45e-04   3/426     9/29107 D05 chronic inflammatory response            6279.0, 6280.0, 7057.0 
GO:0010888 BP 2.45e-04   3/426     9/29107 D06 negative regulation of lipid storage     3569.0, 3690.0, 4792.0 
GO:0060586 BP 2.45e-04   3/426     9/29107 D10 multicellular organismal iron ion homeostasis 6556.0, 8692.0, 57817.0 
GO:0003208 BP 2.45e-04   3/426     9/29107 D04 cardiac ventricle morphogenesis          3091.0, 26508.0, 54567.0 
GO:0071225 BP 2.45e-04   3/426     9/29107 D07 cellular response to muramyl dipeptide   7431.0, 10392.0, 64127.0 
GO:0009410 BP 2.84e-04  13/426   281/29107 D03 response to xenobiotic stimulus          123.0, 1026.0, 2353.0, 3162.0, 3383.0, 3725.0, 4860.0, 4982.0, 5228.0, 6281.0, 6774.0, 7050.0, 10758.0 
GO:0046777 BP 2.85e-04  10/426   176/29107 D08 protein autophosphorylation              2050.0, 2242.0, 2268.0, 2321.0, 2872.0, 5292.0, 5613.0, 8737.0, 9261.0, 11213.0 
GO:0001819 BP 2.92e-04   6/426    62/29107 D07 positive regulation of cytokine production 2268.0, 3428.0, 5734.0, 6556.0, 11213.0, 29923.0 
GO:0043433 BP 2.92e-04   7/426    87/29107 D11 negative regulation of DNA-binding transcription factor activity 1649.0, 2316.0, 3162.0, 3399.0, 5292.0, 26471.0, 26508.0 
GO:0007565 BP 3.14e-04   7/426    88/29107 D03 female pregnancy                         133.0, 2353.0, 5228.0, 6513.0, 7005.0, 7056.0, 10135.0 
GO:0031100 BP 3.19e-04   5/426    41/29107 D04 animal organ regeneration                133.0, 285.0, 728.0, 1026.0, 5228.0 
GO:0042307 BP 3.19e-04   5/426    41/29107 D09 positive regulation of protein import into nucleus 2316.0, 7545.0, 8692.0, 9531.0, 80149.0 
GO:0006909 BP 3.19e-04   6/426    63/29107 D05 phagocytosis                             301.0, 4615.0, 5175.0, 6556.0, 8394.0, 22918.0 
GO:0035455 BP 3.46e-04   3/426    10/29107 D05 response to interferon-alpha             8519.0, 10410.0, 10581.0 
GO:0060055 BP 3.46e-04   3/426    10/29107 D04 angiogenesis involved in wound healing   2683.0, 2828.0, 3690.0 
GO:0051918 BP 3.46e-04   3/426    10/29107 D09 negative regulation of fibrinolysis      5054.0, 7056.0, 7057.0 
GO:0008630 BP 3.57e-04   5/426    42/29107 D07 intrinsic apoptotic signaling pathway in response to DNA damage 1969.0, 3162.0, 4170.0, 7132.0, 7133.0 
GO:0090023 BP 3.81e-04   4/426    24/29107 D11 positive regulation of neutrophil chemotaxis 728.0, 1906.0, 3576.0, 5880.0 
GO:2000353 BP 3.81e-04   4/426    24/29107 D09 positive regulation of endothelial cell apoptotic process 958.0, 6347.0, 7057.0, 196527.0 
GO:0010595 BP 4.11e-04   6/426    66/29107 D09 positive regulation of endothelial cell migration 388.0, 1906.0, 3690.0, 7057.0, 80149.0, 84913.0 
GO:0007229 BP 4.40e-04   7/426    93/29107 D06 integrin-mediated signaling pathway      2268.0, 3672.0, 3678.0, 3690.0, 8515.0, 9510.0, 83706.0 
GO:0002548 BP 4.45e-04   5/426    44/29107 D07 monocyte chemotaxis                      301.0, 2321.0, 3569.0, 3570.0, 6347.0 
GO:0010596 BP 4.49e-04   4/426    25/29107 D09 negative regulation of endothelial cell migration 6781.0, 7057.0, 54567.0, 56999.0 
GO:0034620 BP 4.49e-04   4/426    25/29107 D06 cellular response to unfolded protein    3310.0, 5770.0, 9531.0, 26353.0 
GO:0002639 BP 4.49e-04   4/426    25/29107 D08 positive regulation of immunoglobulin production 3133.0, 3566.0, 3569.0, 7494.0 
GO:0007160 BP 4.69e-04   7/426    94/29107 D04 cell-matrix adhesion                     3672.0, 3690.0, 4811.0, 5829.0, 8515.0, 10580.0, 83706.0 
GO:0032680 BP 4.71e-04   3/426    11/29107 D08 regulation of tumor necrosis factor production 4057.0, 7538.0, 9261.0 
GO:0042789 BP 4.71e-04   3/426    11/29107 D11 mRNA transcription by RNA polymerase II  728.0, 2316.0, 6774.0 
GO:0019730 BP 4.71e-04   3/426    11/29107 D05 antimicrobial humoral response           602.0, 4069.0, 6556.0 
GO:0045657 BP 4.71e-04   3/426    11/29107 D09 positive regulation of monocyte differentiation 677.0, 2242.0, 3725.0 
GO:0150078 BP 4.71e-04   3/426    11/29107 D08 positive regulation of neuroinflammatory response 3553.0, 3569.0, 26471.0 
GO:0061314 BP 4.71e-04   3/426    11/29107 D07 Notch signaling involved in heart development 6615.0, 26508.0, 54567.0 
GO:0032675 BP 4.71e-04   3/426    11/29107 D07 regulation of interleukin-6 production   1051.0, 3106.0, 9261.0 
GO:1990440 BP 4.71e-04   3/426    11/29107 D13 positive regulation of transcription from RNA polymerase II promoter in response to endoplasmic reticulum stress 467.0, 1051.0, 1649.0 
GO:0010506 BP 4.83e-04   6/426    68/29107 D06 regulation of autophagy                  1649.0, 3315.0, 3428.0, 11067.0, 26471.0, 55332.0 
GO:0001837 BP 4.95e-04   5/426    45/29107 D05 epithelial to mesenchymal transition     2316.0, 3091.0, 4017.0, 4855.0, 6615.0 
GO:0006468 BP 5.00e-04  17/426   460/29107 D07 protein phosphorylation                  1017.0, 1326.0, 2078.0, 2268.0, 2872.0, 3718.0, 3985.0, 4086.0, 5292.0, 6347.0, 8878.0, 9064.0, 9261.0, 11213.0, 26524.0, 29941.0, 197259.0 
GO:0050728 BP 5.22e-04   8/426   125/29107 D07 negative regulation of inflammatory response 1003.0, 2294.0, 5734.0, 7128.0, 7132.0, 7538.0, 9021.0, 57817.0 
GO:2001238 BP 5.24e-04   4/426    26/29107 D09 positive regulation of extrinsic apoptotic signaling pathway 4055.0, 8692.0, 8737.0, 51330.0 
GO:0001701 BP 5.44e-04  10/426   191/29107 D07 in utero embryonic development           1906.0, 2294.0, 6926.0, 8531.0, 23764.0, 27173.0, 50515.0, 64359.0, 157506.0, 343263.0 
GO:0046718 BP 5.68e-04   7/426    97/29107 D06 viral entry into host cell               1969.0, 3383.0, 3678.0, 3690.0, 5359.0, 8692.0, 50848.0 
GO:0006914 BP 5.81e-04   8/426   127/29107 D04 autophagy                                3428.0, 6279.0, 6280.0, 7494.0, 8878.0, 11067.0, 55332.0, 85363.0 
GO:0010718 BP 6.07e-04   5/426    47/29107 D06 positive regulation of epithelial to mesenchymal transition 3553.0, 3569.0, 4017.0, 6615.0, 25937.0 
GO:0032703 BP 6.08e-04   4/426    27/29107 D08 negative regulation of interleukin-2 production 2633.0, 7128.0, 7538.0, 64127.0 
GO:0032495 BP 6.21e-04   3/426    12/29107 D06 response to muramyl dipeptide            4792.0, 7128.0, 64127.0 
GO:0048016 BP 6.21e-04   3/426    12/29107 D07 inositol phosphate-mediated signaling    1906.0, 3710.0, 51196.0 
GO:0002523 BP 6.21e-04   3/426    12/29107 D06 leukocyte migration involved in inflammatory response 6279.0, 6280.0, 6401.0 
GO:2000637 BP 6.21e-04   3/426    12/29107 D08 positive regulation of gene silencing by miRNA 6774.0, 7538.0, 8994.0 
GO:0090557 BP 6.21e-04   3/426    12/29107 D07 establishment of endothelial intestinal barrier 3383.0, 4615.0, 50848.0 
GO:0016045 BP 6.21e-04   3/426    12/29107 D06 detection of bacterium                   3106.0, 10392.0, 64127.0 
GO:0045626 BP 6.35e-04   2/426     3/29107 D13 negative regulation of T-helper 1 cell differentiation 3566.0, 3718.0 
GO:1905337 BP 6.35e-04   2/426     3/29107 D09 positive regulation of aggrephagy        9531.0, 26353.0 
GO:1902339 BP 6.35e-04   2/426     3/29107 D09 positive regulation of apoptotic process involved in morphogenesis 7132.0, 7133.0 
GO:2000635 BP 6.35e-04   2/426     3/29107 D10 negative regulation of primary miRNA processing 3569.0, 6774.0 
GO:0002269 BP 6.35e-04   2/426     3/29107 D04 leukocyte activation involved in inflammatory response 4615.0, 10758.0 
GO:0048858 BP 6.35e-04   2/426     3/29107 D06 cell projection morphogenesis            10763.0, 11252.0 
GO:0009595 BP 6.35e-04   2/426     3/29107 D03 detection of biotic stimulus             10392.0, 64127.0 
GO:1904582 BP 6.35e-04   2/426     3/29107 D06 positive regulation of intracellular mRNA localization 677.0, 7538.0 
GO:0043406 BP 6.56e-04   6/426    72/29107 D12 positive regulation of MAP kinase activity 958.0, 1906.0, 2321.0, 3553.0, 7057.0, 64127.0 
GO:0043536 BP 6.69e-04   5/426    48/29107 D10 positive regulation of blood vessel endothelial cell migration 958.0, 3091.0, 3315.0, 4846.0, 7057.0 
GO:0060325 BP 7.01e-04   4/426    28/29107 D03 face morphogenesis                       7122.0, 25976.0, 64651.0, 83716.0 
GO:0010575 BP 7.01e-04   4/426    28/29107 D08 positive regulation of vascular endothelial growth factor production 728.0, 3091.0, 3553.0, 3569.0 
GO:0070830 BP 7.37e-04   5/426    49/29107 D08 bicellular tight junction assembly       1003.0, 5175.0, 5872.0, 7122.0, 90952.0 
GO:0030195 BP 7.98e-04   3/426    13/29107 D08 negative regulation of blood coagulation 1906.0, 5054.0, 7056.0 
GO:0045820 BP 7.98e-04   3/426    13/29107 D10 negative regulation of glycolytic process 6774.0, 26471.0, 54541.0 
GO:0051926 BP 7.98e-04   3/426    13/29107 D08 negative regulation of calcium ion transport 3383.0, 6781.0, 10288.0 
GO:0048705 BP 8.04e-04   4/426    29/29107 D04 skeletal system morphogenesis            2268.0, 8692.0, 25976.0, 64651.0 
GO:0045600 BP 8.09e-04   5/426    50/29107 D06 positive regulation of fat cell differentiation 677.0, 1051.0, 7494.0, 7538.0, 80149.0 
GO:0009617 BP 8.16e-04   6/426    75/29107 D05 response to bacterium                    2289.0, 5272.0, 5836.0, 6347.0, 6556.0, 84166.0 
GO:0043392 BP 9.17e-04   4/426    30/29107 D05 negative regulation of DNA binding       3162.0, 3428.0, 3725.0, 4792.0 
GO:0005886 CC 1.61e-33 168/426  4502/29107 D03 plasma membrane                          123.0, 125.0, 285.0, 301.0, 302.0, 388.0, 389.0, 602.0, 629.0, 728.0, 800.0, 837.0, 958.0, 965.0, 966.0, 1003.0, 1154.0, 1192.0, 1356.0, 1824.0, 1836.0, 1903.0, 1969.0, 2012.0, 2014.0, 2040.0, 2050.0, 2268.0, 2316.0, 2321.0, 2357.0, 2633.0, 2669.0, 2683.0, 2687.0, 2828.0, 3106.0, 3133.0, 3134.0, 3140.0, 3310.0, 3315.0, 3339.0, 3383.0, 3384.0, 3554.0, 3566.0, 3570.0, 3601.0, 3672.0, 3678.0, 3690.0, 3710.0, 3718.0, 3725.0, 4055.0, 4057.0, 4478.0, 4615.0, 4792.0, 4811.0, 4846.0, 4855.0, 4982.0, 5054.0, 5175.0, 5292.0, 5329.0, 5355.0, 5359.0, 5420.0, 5734.0, 5770.0, 5829.0, 5872.0, 5880.0, 6004.0, 6279.0, 6280.0, 6398.0, 6401.0, 6402.0, 6464.0, 6513.0, 6556.0, 6774.0, 6836.0, 6840.0, 7052.0, 7056.0, 7122.0, 7132.0, 7133.0, 7408.0, 7431.0, 8322.0, 8394.0, 8515.0, 8519.0, 8692.0, 8737.0, 8793.0, 8794.0, 8795.0, 8797.0, 8809.0, 8875.0, 8994.0, 9034.0, 9050.0, 9052.0, 9123.0, 9173.0, 9180.0, 9332.0, 9531.0, 9948.0, 9976.0, 10135.0, 10205.0, 10288.0, 10385.0, 10410.0, 10580.0, 10581.0, 11025.0, 11213.0, 11252.0, 22918.0, 25825.0, 25937.0, 25939.0, 26136.0, 26509.0, 27173.0, 27180.0, 28231.0, 30844.0, 50848.0, 51196.0, 51330.0, 51703.0, 54567.0, 55240.0, 55640.0, 57101.0, 57126.0, 57664.0, 57716.0, 64005.0, 64065.0, 64123.0, 64127.0, 64855.0, 79689.0, 81575.0, 84957.0, 85415.0, 85450.0, 90952.0, 94120.0, 113278.0, 114990.0, 116496.0, 196527.0, 197259.0, 727910.0, 768211.0 
GO:0005615 CC 3.25e-24  86/426  1708/29107 D02 extracellular space                      12.0, 133.0, 285.0, 301.0, 302.0, 629.0, 710.0, 715.0, 716.0, 871.0, 966.0, 1116.0, 1117.0, 1192.0, 1282.0, 1284.0, 1295.0, 1356.0, 1906.0, 1992.0, 2040.0, 2321.0, 2615.0, 2683.0, 2919.0, 2920.0, 3075.0, 3133.0, 3134.0, 3140.0, 3148.0, 3162.0, 3315.0, 3339.0, 3373.0, 3383.0, 3426.0, 3553.0, 3566.0, 3569.0, 3576.0, 3601.0, 4017.0, 4057.0, 4069.0, 4478.0, 4982.0, 5054.0, 5175.0, 5228.0, 5272.0, 5327.0, 5420.0, 5552.0, 6279.0, 6280.0, 6281.0, 6347.0, 6398.0, 6401.0, 6405.0, 6781.0, 7056.0, 7057.0, 7076.0, 7132.0, 7450.0, 8322.0, 8542.0, 8614.0, 9235.0, 10288.0, 10797.0, 11167.0, 27286.0, 29923.0, 51129.0, 51365.0, 57817.0, 64129.0, 79812.0, 80832.0, 83716.0, 114897.0, 114990.0, 127435.0 
GO:0070062 CC 7.06e-22  94/426  2169/29107 D06 extracellular exosome                    12.0, 301.0, 302.0, 388.0, 389.0, 629.0, 710.0, 715.0, 730.0, 958.0, 965.0, 966.0, 1116.0, 1192.0, 1284.0, 1356.0, 1824.0, 1836.0, 1992.0, 2040.0, 2050.0, 2268.0, 2289.0, 2316.0, 2683.0, 3075.0, 3106.0, 3133.0, 3310.0, 3315.0, 3339.0, 3373.0, 3383.0, 3426.0, 3672.0, 3690.0, 4057.0, 4069.0, 4478.0, 4811.0, 4860.0, 5034.0, 5054.0, 5175.0, 5272.0, 5327.0, 5359.0, 5420.0, 5696.0, 5836.0, 5872.0, 5880.0, 6279.0, 6280.0, 6281.0, 6398.0, 6513.0, 7052.0, 7057.0, 7076.0, 7128.0, 7408.0, 7431.0, 7450.0, 7832.0, 8407.0, 8878.0, 8969.0, 9052.0, 9261.0, 9322.0, 9948.0, 10135.0, 10627.0, 11167.0, 11252.0, 23593.0, 26509.0, 30844.0, 50848.0, 51056.0, 57126.0, 64005.0, 64129.0, 64855.0, 79689.0, 79812.0, 83706.0, 83716.0, 84617.0, 114990.0, 116496.0, 196527.0, 440689.0 
GO:0005576 CC 4.06e-20  83/426  1854/29107 D02 extracellular region                     12.0, 123.0, 133.0, 285.0, 301.0, 302.0, 629.0, 710.0, 715.0, 716.0, 730.0, 837.0, 1116.0, 1117.0, 1265.0, 1282.0, 1284.0, 1295.0, 1356.0, 1903.0, 1906.0, 1992.0, 2050.0, 2268.0, 2316.0, 2633.0, 2919.0, 2920.0, 3075.0, 3101.0, 3310.0, 3339.0, 3426.0, 3491.0, 3553.0, 3554.0, 3569.0, 3570.0, 3576.0, 4057.0, 4069.0, 4811.0, 4855.0, 4860.0, 4982.0, 5034.0, 5054.0, 5228.0, 5327.0, 5329.0, 5552.0, 5836.0, 6279.0, 6280.0, 6281.0, 6347.0, 7057.0, 7076.0, 7132.0, 7133.0, 7450.0, 8407.0, 8542.0, 8875.0, 9173.0, 9332.0, 9510.0, 9948.0, 11167.0, 22856.0, 23593.0, 51129.0, 51316.0, 51365.0, 54507.0, 54863.0, 56999.0, 57817.0, 64129.0, 80830.0, 81575.0, 83706.0, 83716.0 
GO:0005737 CC 2.82e-16 137/426  4724/29107 D02 cytoplasm                                133.0, 301.0, 302.0, 602.0, 677.0, 694.0, 837.0, 840.0, 958.0, 1017.0, 1051.0, 1116.0, 1192.0, 1649.0, 1903.0, 1906.0, 2078.0, 2242.0, 2289.0, 2316.0, 2357.0, 2633.0, 2634.0, 2872.0, 3091.0, 3148.0, 3310.0, 3315.0, 3373.0, 3399.0, 3659.0, 3665.0, 3710.0, 3985.0, 4057.0, 4086.0, 4091.0, 4170.0, 4478.0, 4499.0, 4501.0, 4502.0, 4615.0, 4616.0, 4791.0, 4792.0, 4846.0, 4860.0, 5272.0, 5292.0, 5327.0, 5359.0, 5420.0, 5613.0, 5770.0, 5836.0, 6004.0, 6280.0, 6281.0, 6397.0, 6525.0, 6615.0, 6774.0, 6781.0, 6840.0, 7128.0, 7431.0, 7465.0, 7494.0, 7538.0, 7545.0, 7832.0, 8531.0, 8572.0, 8692.0, 8878.0, 8994.0, 9034.0, 9050.0, 9124.0, 9261.0, 9322.0, 9531.0, 9592.0, 10241.0, 10288.0, 10392.0, 10580.0, 10644.0, 10763.0, 10912.0, 11067.0, 11186.0, 11213.0, 11252.0, 23593.0, 25937.0, 26353.0, 26471.0, 26508.0, 27284.0, 27286.0, 29107.0, 29950.0, 30844.0, 51056.0, 54541.0, 54915.0, 55240.0, 55332.0, 57664.0, 57716.0, 64005.0, 64127.0, 64855.0, 79845.0, 79890.0, 80149.0, 80271.0, 80830.0, 83666.0, 84166.0, 84617.0, 84913.0, 85363.0, 85441.0, 90007.0, 113278.0, 116496.0, 127435.0, 148932.0, 149563.0, 151636.0, 157506.0, 170954.0, 197259.0, 255488.0 
GO:0062023 CC 1.35e-15  32/426   374/29107 D04 collagen-containing extracellular matrix 12.0, 285.0, 301.0, 302.0, 710.0, 871.0, 1282.0, 1284.0, 1295.0, 1992.0, 3339.0, 3383.0, 3491.0, 4017.0, 4811.0, 5054.0, 5272.0, 5359.0, 6279.0, 6280.0, 6281.0, 7052.0, 7057.0, 7450.0, 9510.0, 27286.0, 51129.0, 54507.0, 56999.0, 64129.0, 79812.0, 127435.0 
GO:0009986 CC 1.71e-14  38/426   581/29107 D02 cell surface                             301.0, 302.0, 728.0, 958.0, 965.0, 966.0, 1003.0, 1969.0, 2615.0, 3106.0, 3133.0, 3134.0, 3383.0, 3601.0, 3672.0, 3678.0, 3690.0, 4057.0, 4478.0, 4855.0, 5327.0, 5329.0, 7056.0, 7057.0, 7132.0, 8322.0, 8692.0, 8793.0, 8794.0, 8795.0, 8797.0, 10288.0, 22918.0, 27286.0, 29923.0, 64127.0, 114990.0, 196527.0 
GO:0005925 CC 3.05e-14  32/426   418/29107 D05 focal adhesion                           301.0, 388.0, 966.0, 1265.0, 1969.0, 2242.0, 2316.0, 2321.0, 3315.0, 3339.0, 3383.0, 3672.0, 3678.0, 3690.0, 4478.0, 5034.0, 5329.0, 5829.0, 5880.0, 6840.0, 7052.0, 7408.0, 7431.0, 8394.0, 8994.0, 9124.0, 9173.0, 9754.0, 10580.0, 11252.0, 26136.0, 51056.0 
GO:0005829 CC 5.03e-14 142/426  5293/29107 D02 cytosol                                  123.0, 125.0, 301.0, 302.0, 388.0, 389.0, 602.0, 677.0, 800.0, 837.0, 840.0, 1017.0, 1026.0, 1154.0, 1316.0, 1326.0, 1649.0, 1831.0, 1890.0, 2034.0, 2050.0, 2242.0, 2268.0, 2289.0, 2316.0, 2353.0, 2633.0, 2634.0, 3018.0, 3091.0, 3101.0, 3162.0, 3310.0, 3315.0, 3428.0, 3553.0, 3659.0, 3665.0, 3718.0, 3725.0, 3937.0, 4086.0, 4091.0, 4170.0, 4478.0, 4502.0, 4615.0, 4791.0, 4792.0, 4846.0, 4855.0, 4860.0, 5034.0, 5209.0, 5272.0, 5292.0, 5359.0, 5696.0, 5770.0, 5829.0, 5836.0, 5872.0, 5880.0, 5939.0, 6279.0, 6280.0, 6303.0, 6397.0, 6464.0, 6513.0, 6615.0, 6774.0, 6840.0, 7052.0, 7128.0, 7408.0, 7431.0, 7538.0, 7832.0, 8394.0, 8407.0, 8463.0, 8531.0, 8692.0, 8737.0, 8797.0, 8870.0, 8878.0, 8994.0, 9021.0, 9050.0, 9173.0, 9235.0, 9261.0, 9322.0, 9332.0, 9531.0, 9948.0, 10135.0, 10241.0, 10392.0, 10580.0, 10627.0, 10644.0, 11030.0, 11252.0, 23034.0, 23179.0, 25802.0, 25937.0, 26136.0, 26353.0, 26524.0, 27284.0, 29107.0, 29923.0, 29941.0, 51056.0, 51196.0, 54541.0, 54897.0, 56829.0, 57572.0, 64127.0, 64359.0, 64855.0, 64857.0, 79155.0, 79890.0, 80271.0, 83666.0, 84166.0, 85363.0, 85415.0, 90007.0, 91607.0, 116496.0, 151636.0, 196527.0, 197259.0, 255488.0, 440689.0 
GO:0005856 CC 1.17e-11  28/426   401/29107 D05 cytoskeleton                             388.0, 389.0, 800.0, 1265.0, 2040.0, 2268.0, 3315.0, 3718.0, 4478.0, 4846.0, 5034.0, 5880.0, 6279.0, 6280.0, 6525.0, 7431.0, 8407.0, 8572.0, 9124.0, 9322.0, 10205.0, 10241.0, 10644.0, 11252.0, 25802.0, 64127.0, 80149.0, 170954.0 
GO:0005634 CC 5.50e-11 135/426  5386/29107 D05 nucleus                                  12.0, 123.0, 285.0, 301.0, 302.0, 388.0, 389.0, 467.0, 602.0, 604.0, 677.0, 694.0, 840.0, 1017.0, 1026.0, 1051.0, 1192.0, 1316.0, 1649.0, 1831.0, 2078.0, 2294.0, 2316.0, 2353.0, 2355.0, 2634.0, 2669.0, 2872.0, 3018.0, 3091.0, 3142.0, 3148.0, 3162.0, 3310.0, 3315.0, 3399.0, 3428.0, 3659.0, 3665.0, 3690.0, 3725.0, 3985.0, 4017.0, 4057.0, 4086.0, 4091.0, 4170.0, 4478.0, 4499.0, 4501.0, 4502.0, 4609.0, 4615.0, 4616.0, 4791.0, 4792.0, 4846.0, 4855.0, 4860.0, 5272.0, 5292.0, 5359.0, 5613.0, 5696.0, 5939.0, 5992.0, 6279.0, 6280.0, 6615.0, 6774.0, 6781.0, 6840.0, 6926.0, 7004.0, 7052.0, 7128.0, 7133.0, 7465.0, 7494.0, 7538.0, 7545.0, 7832.0, 8394.0, 8463.0, 8531.0, 8572.0, 8870.0, 8969.0, 8994.0, 9261.0, 9531.0, 9592.0, 10241.0, 10580.0, 10644.0, 10865.0, 10912.0, 11186.0, 11213.0, 22904.0, 23764.0, 25937.0, 25939.0, 25976.0, 26136.0, 26353.0, 26471.0, 26508.0, 26524.0, 29941.0, 29950.0, 30844.0, 51056.0, 54897.0, 56829.0, 57716.0, 57817.0, 64332.0, 64359.0, 64651.0, 64855.0, 79973.0, 80149.0, 80271.0, 83666.0, 84166.0, 84617.0, 84913.0, 90007.0, 91607.0, 148932.0, 149563.0, 151636.0, 197259.0, 440689.0 
GO:0072562 CC 1.23e-09  14/426   113/29107 D02 blood microparticle                      12.0, 629.0, 710.0, 715.0, 716.0, 1192.0, 1356.0, 2040.0, 3075.0, 3310.0, 4478.0, 6513.0, 8542.0, 51129.0 
GO:0005911 CC 1.10e-08  16/426   180/29107 D04 cell-cell junction                       1003.0, 1265.0, 1824.0, 2316.0, 3678.0, 3690.0, 3937.0, 5175.0, 5829.0, 7122.0, 8322.0, 9948.0, 11252.0, 50848.0, 64065.0, 90952.0 
GO:0030667 CC 1.92e-08  12/426    97/29107 D06 secretory granule membrane               728.0, 965.0, 2357.0, 2683.0, 3106.0, 3710.0, 5175.0, 6402.0, 11025.0, 22918.0, 27180.0, 57126.0 
GO:0000785 CC 6.64e-08  38/426   984/29107 D02 chromatin                                467.0, 1051.0, 1052.0, 1316.0, 1649.0, 2034.0, 2078.0, 2294.0, 2353.0, 2355.0, 3091.0, 3142.0, 3148.0, 3659.0, 3665.0, 3725.0, 3726.0, 4017.0, 4086.0, 4091.0, 4609.0, 4783.0, 4791.0, 5992.0, 6774.0, 6913.0, 6926.0, 7004.0, 7005.0, 7050.0, 7052.0, 8463.0, 9219.0, 23764.0, 26508.0, 54897.0, 64651.0, 84913.0 
GO:0009897 CC 6.68e-08  20/426   320/29107 D03 external side of plasma membrane         958.0, 1003.0, 2683.0, 3133.0, 3134.0, 3140.0, 3383.0, 3554.0, 3570.0, 3672.0, 5034.0, 6401.0, 7056.0, 7057.0, 9034.0, 9173.0, 9180.0, 9332.0, 9976.0, 10385.0 
GO:0005887 CC 7.25e-08  48/426  1413/29107 D04 integral component of plasma membrane    728.0, 958.0, 965.0, 1836.0, 1903.0, 1969.0, 2040.0, 2050.0, 2321.0, 2564.0, 2615.0, 2701.0, 2828.0, 3106.0, 3383.0, 3384.0, 3554.0, 3566.0, 3690.0, 3710.0, 4071.0, 4855.0, 5175.0, 5329.0, 5359.0, 5420.0, 6401.0, 6402.0, 6405.0, 6513.0, 6556.0, 7056.0, 7132.0, 8322.0, 9034.0, 9052.0, 9123.0, 9332.0, 9976.0, 10288.0, 11025.0, 27180.0, 28231.0, 51267.0, 64065.0, 64123.0, 113278.0, 114897.0 
GO:0005654 CC 3.04e-07  94/426  3805/29107 D02 nucleoplasm                              125.0, 301.0, 467.0, 602.0, 604.0, 694.0, 840.0, 1003.0, 1017.0, 1026.0, 1051.0, 1052.0, 1316.0, 2034.0, 2289.0, 2353.0, 2355.0, 2615.0, 2634.0, 2872.0, 3018.0, 3091.0, 3148.0, 3162.0, 3399.0, 3428.0, 3566.0, 3659.0, 3665.0, 3690.0, 3710.0, 3725.0, 3726.0, 4017.0, 4086.0, 4091.0, 4170.0, 4609.0, 4791.0, 4792.0, 4855.0, 5209.0, 5272.0, 5292.0, 5359.0, 5613.0, 5696.0, 6280.0, 6397.0, 6615.0, 6626.0, 6774.0, 7004.0, 7005.0, 7050.0, 7465.0, 7494.0, 7545.0, 8394.0, 8463.0, 8878.0, 8994.0, 9219.0, 9261.0, 9322.0, 9592.0, 10865.0, 11030.0, 23764.0, 25937.0, 25939.0, 26353.0, 26471.0, 26508.0, 29107.0, 29923.0, 51056.0, 51703.0, 54897.0, 57101.0, 64005.0, 64855.0, 79155.0, 79689.0, 80149.0, 83666.0, 84913.0, 84957.0, 85363.0, 85441.0, 91607.0, 151636.0, 255877.0, 440689.0 
GO:0031093 CC 5.72e-07   9/426    67/29107 D07 platelet alpha granule lumen             12.0, 710.0, 5054.0, 5552.0, 7057.0, 7076.0, 7450.0, 54863.0, 83706.0 
GO:0045121 CC 5.88e-07  16/426   240/29107 D04 membrane raft                            302.0, 871.0, 2040.0, 3383.0, 3672.0, 5175.0, 5359.0, 5420.0, 6281.0, 6401.0, 7132.0, 7133.0, 8692.0, 8737.0, 8797.0, 10580.0 
GO:0048471 CC 9.03e-07  29/426   713/29107 D02 perinuclear region of cytoplasm          302.0, 602.0, 1026.0, 1116.0, 1192.0, 2040.0, 2316.0, 2634.0, 3148.0, 3162.0, 3985.0, 4478.0, 5359.0, 6401.0, 7052.0, 7133.0, 8531.0, 8572.0, 8614.0, 8692.0, 9322.0, 10241.0, 10410.0, 26471.0, 29941.0, 30844.0, 57572.0, 84957.0, 85415.0 
GO:0032991 CC 1.19e-06  27/426   643/29107 D01 protein-containing complex               301.0, 602.0, 837.0, 1026.0, 3091.0, 3148.0, 3690.0, 4057.0, 4086.0, 4091.0, 4609.0, 4615.0, 5034.0, 5175.0, 5770.0, 8519.0, 8737.0, 9219.0, 10410.0, 10581.0, 26136.0, 50848.0, 64127.0, 80149.0, 83666.0, 90952.0, 151636.0 
GO:0005667 CC 1.58e-06  14/426   199/29107 D02 transcription regulator complex          1649.0, 2034.0, 2294.0, 3091.0, 3725.0, 3726.0, 6774.0, 7004.0, 7005.0, 8463.0, 8994.0, 9124.0, 9219.0, 25937.0 
GO:0031410 CC 1.80e-06  17/426   293/29107 D06 cytoplasmic vesicle                      388.0, 389.0, 1824.0, 2242.0, 2633.0, 2634.0, 3373.0, 5872.0, 5880.0, 8692.0, 9510.0, 10241.0, 10758.0, 26509.0, 50848.0, 64123.0, 79890.0 
GO:0042612 CC 3.02e-06   4/426     8/29107 D05 MHC class I protein complex              3106.0, 3133.0, 3134.0, 3140.0 
GO:0005788 CC 3.23e-06  17/426   306/29107 D05 endoplasmic reticulum lumen              710.0, 871.0, 1282.0, 1284.0, 1295.0, 1356.0, 3491.0, 3569.0, 5034.0, 5329.0, 7057.0, 7076.0, 8542.0, 8614.0, 11167.0, 54507.0, 54863.0 
GO:0031012 CC 3.78e-06  15/426   245/29107 D03 extracellular matrix                     1116.0, 1282.0, 1284.0, 1295.0, 2615.0, 3491.0, 4982.0, 7052.0, 7057.0, 7076.0, 7450.0, 9510.0, 56999.0, 83716.0, 114990.0 
GO:0005604 CC 4.37e-06   9/426    85/29107 D05 basement membrane                        302.0, 1282.0, 3339.0, 4017.0, 4811.0, 7076.0, 9510.0, 79812.0, 133584.0 
GO:0034774 CC 7.71e-06  10/426   115/29107 D06 secretory granule lumen                  12.0, 1992.0, 2268.0, 3101.0, 3310.0, 4860.0, 5836.0, 6279.0, 6280.0, 83716.0 
GO:0016020 CC 8.25e-06  57/426  2121/29107 D02 membrane                                 302.0, 965.0, 966.0, 1003.0, 1192.0, 1265.0, 1836.0, 1992.0, 2040.0, 2289.0, 2316.0, 2353.0, 2683.0, 3106.0, 3134.0, 3162.0, 3383.0, 3384.0, 3426.0, 3428.0, 3554.0, 3672.0, 3710.0, 4017.0, 4170.0, 5228.0, 5272.0, 5355.0, 5359.0, 6513.0, 6890.0, 7132.0, 7133.0, 8519.0, 9123.0, 9219.0, 9235.0, 9531.0, 10241.0, 10288.0, 22856.0, 25802.0, 25825.0, 27173.0, 30844.0, 50515.0, 51703.0, 53947.0, 64005.0, 83666.0, 83706.0, 85441.0, 85450.0, 116496.0, 196527.0, 254102.0, 375033.0 
GO:0000932 CC 9.20e-06   9/426    93/29107 D07 P-body                                   677.0, 7538.0, 8878.0, 8994.0, 11030.0, 23034.0, 54915.0, 80149.0, 85363.0 
GO:0035976 CC 1.23e-05   3/426     4/29107 D04 transcription factor AP-1 complex        2353.0, 3725.0, 3726.0 
GO:0031982 CC 2.71e-05  11/426   161/29107 D04 vesicle                                  301.0, 302.0, 966.0, 1192.0, 2040.0, 4478.0, 8407.0, 9052.0, 64005.0, 64127.0, 79890.0 
GO:0042995 CC 3.57e-05  10/426   137/29107 D02 cell projection                          285.0, 388.0, 389.0, 5329.0, 5880.0, 6840.0, 9322.0, 9948.0, 83706.0, 133584.0 
GO:0031901 CC 3.80e-05  11/426   167/29107 D07 early endosome membrane                  301.0, 3106.0, 3133.0, 3134.0, 3140.0, 8572.0, 10410.0, 30844.0, 79689.0, 115123.0, 151636.0 
GO:0001725 CC 8.13e-05   7/426    71/29107 D04 stress fiber                             1265.0, 5829.0, 8572.0, 9124.0, 9531.0, 10580.0, 10627.0 
GO:0030670 CC 8.89e-05   7/426    72/29107 D07 phagocytic vesicle membrane              3106.0, 3133.0, 3134.0, 5880.0, 6556.0, 6890.0, 55647.0 
GO:0005783 CC 9.25e-05  32/426  1036/29107 D05 endoplasmic reticulum                    123.0, 837.0, 871.0, 1116.0, 2040.0, 2353.0, 3106.0, 3134.0, 3140.0, 3162.0, 3710.0, 4017.0, 5034.0, 5355.0, 5770.0, 6281.0, 6890.0, 7052.0, 7057.0, 7450.0, 7494.0, 8614.0, 8692.0, 8878.0, 25825.0, 29940.0, 30844.0, 51703.0, 56999.0, 64699.0, 79845.0, 79993.0 
GO:0030027 CC 9.59e-05  11/426   185/29107 D04 lamellipodium                            1969.0, 5034.0, 5420.0, 5829.0, 5872.0, 5880.0, 8394.0, 8572.0, 51196.0, 57126.0, 64005.0 
GO:0070821 CC 9.72e-05   7/426    73/29107 D07 tertiary granule membrane                966.0, 2040.0, 6556.0, 10288.0, 22918.0, 57126.0, 196527.0 
GO:0005912 CC 1.61e-04  10/426   164/29107 D05 adherens junction                        301.0, 302.0, 1003.0, 4478.0, 8572.0, 8994.0, 9124.0, 10580.0, 64855.0, 90952.0 
GO:0033257 CC 2.14e-04   2/426     2/29107 D04 Bcl3/NF-kappaB2 complex                  602.0, 4791.0 
GO:0036488 CC 2.14e-04   2/426     2/29107 D04 CHOP-C/EBP complex                       1051.0, 1649.0 
GO:0032398 CC 2.14e-04   2/426     2/29107 D05 MHC class Ib protein complex             3133.0, 3134.0 
GO:1990665 CC 2.14e-04   2/426     2/29107 D02 AnxA2-p11 complex                        302.0, 6281.0 
GO:1990622 CC 2.14e-04   2/426     2/29107 D02 CHOP-ATF3 complex                        467.0, 1649.0 
GO:0030054 CC 2.26e-04  11/426   204/29107 D02 cell junction                            1003.0, 5872.0, 6280.0, 7122.0, 9948.0, 10135.0, 23034.0, 26136.0, 50848.0, 57716.0, 197259.0 
GO:0043235 CC 2.78e-04  11/426   209/29107 D02 receptor complex                         1969.0, 2050.0, 2321.0, 3566.0, 3570.0, 3690.0, 3710.0, 7132.0, 8737.0, 9052.0, 9180.0 
GO:0055038 CC 3.36e-04   7/426    89/29107 D07 recycling endosome membrane              3106.0, 3133.0, 3134.0, 5872.0, 8572.0, 11252.0, 30844.0 
GO:0035579 CC 3.85e-04   7/426    91/29107 D07 specific granule membrane                966.0, 2040.0, 5329.0, 7133.0, 22918.0, 57126.0, 196527.0 
GO:0008305 CC 4.49e-04   4/426    25/29107 D05 integrin complex                         3672.0, 3678.0, 3690.0, 8515.0 
GO:0005768 CC 4.66e-04  13/426   296/29107 D07 endosome                                 301.0, 302.0, 1017.0, 2321.0, 3601.0, 3718.0, 5872.0, 11252.0, 25825.0, 55240.0, 79689.0, 115123.0, 254102.0 
GO:0031528 CC 6.08e-04   4/426    27/29107 D05 microvillus membrane                     1836.0, 3690.0, 4478.0, 5420.0 
GO:0000139 CC 6.27e-04  20/426   587/29107 D05 Golgi membrane                           966.0, 2633.0, 2634.0, 2683.0, 3106.0, 3133.0, 3134.0, 3140.0, 3601.0, 4846.0, 4855.0, 6513.0, 6836.0, 7132.0, 8692.0, 22856.0, 29940.0, 50515.0, 51196.0, 79689.0 
GO:0071062 CC 6.35e-04   2/426     3/29107 D04 alphav-beta3 integrin-vitronectin complex 3678.0, 3690.0 
GO:0005896 CC 6.35e-04   2/426     3/29107 D05 interleukin-6 receptor complex           3569.0, 3570.0 
GO:0001891 CC 7.01e-04   4/426    28/29107 D02 phagocytic cup                           301.0, 9322.0, 64005.0, 375033.0 
GO:0005901 CC 8.75e-04   6/426    76/29107 D06 caveola                                  3162.0, 4846.0, 6401.0, 6513.0, 11252.0, 26509.0 
GO:0031941 CC 1.04e-03   4/426    31/29107 D02 filamentous actin                        6525.0, 8572.0, 9124.0, 254102.0 
GO:0046658 CC 1.18e-03   4/426    32/29107 D04 anchored component of plasma membrane    8692.0, 10392.0, 57126.0, 64127.0 
GO:0002947 CC 1.26e-03   2/426     4/29107 D03 tumor necrosis factor receptor superfamily complex 7132.0, 7133.0 
GO:0070160 CC 1.51e-03   3/426    16/29107 D05 tight junction                           1969.0, 7122.0, 50848.0 
GO:0005515 MF 1.07e-54 338/426 12418/29107 D02 protein binding                          12.0, 123.0, 285.0, 301.0, 302.0, 388.0, 389.0, 467.0, 602.0, 604.0, 629.0, 677.0, 694.0, 710.0, 715.0, 716.0, 800.0, 837.0, 840.0, 871.0, 958.0, 965.0, 966.0, 1003.0, 1017.0, 1026.0, 1051.0, 1052.0, 1116.0, 1154.0, 1192.0, 1282.0, 1284.0, 1295.0, 1316.0, 1326.0, 1649.0, 1824.0, 1831.0, 1890.0, 1903.0, 1906.0, 1969.0, 1992.0, 2012.0, 2014.0, 2034.0, 2040.0, 2050.0, 2078.0, 2242.0, 2268.0, 2289.0, 2316.0, 2321.0, 2353.0, 2355.0, 2357.0, 2615.0, 2633.0, 2634.0, 2669.0, 2701.0, 2872.0, 2919.0, 2920.0, 3018.0, 3075.0, 3091.0, 3101.0, 3106.0, 3133.0, 3134.0, 3140.0, 3142.0, 3148.0, 3162.0, 3310.0, 3315.0, 3339.0, 3383.0, 3399.0, 3426.0, 3428.0, 3491.0, 3553.0, 3554.0, 3566.0, 3569.0, 3570.0, 3576.0, 3601.0, 3659.0, 3665.0, 3672.0, 3678.0, 3690.0, 3710.0, 3718.0, 3725.0, 3726.0, 3937.0, 3985.0, 4017.0, 4055.0, 4057.0, 4071.0, 4086.0, 4091.0, 4170.0, 4299.0, 4478.0, 4499.0, 4501.0, 4502.0, 4609.0, 4615.0, 4616.0, 4783.0, 4791.0, 4792.0, 4846.0, 4855.0, 4860.0, 4982.0, 5034.0, 5054.0, 5175.0, 5209.0, 5228.0, 5272.0, 5292.0, 5327.0, 5329.0, 5355.0, 5359.0, 5420.0, 5552.0, 5613.0, 5696.0, 5734.0, 5770.0, 5829.0, 5836.0, 5872.0, 5880.0, 5992.0, 6004.0, 6103.0, 6279.0, 6280.0, 6281.0, 6303.0, 6347.0, 6397.0, 6398.0, 6401.0, 6402.0, 6464.0, 6513.0, 6615.0, 6626.0, 6774.0, 6781.0, 6836.0, 6840.0, 6890.0, 6913.0, 6926.0, 7004.0, 7005.0, 7050.0, 7052.0, 7056.0, 7057.0, 7076.0, 7122.0, 7128.0, 7132.0, 7133.0, 7408.0, 7431.0, 7450.0, 7465.0, 7494.0, 7538.0, 7545.0, 7832.0, 8322.0, 8394.0, 8407.0, 8463.0, 8519.0, 8531.0, 8542.0, 8572.0, 8692.0, 8737.0, 8793.0, 8794.0, 8795.0, 8797.0, 8809.0, 8870.0, 8875.0, 8878.0, 8969.0, 8994.0, 9021.0, 9052.0, 9123.0, 9124.0, 9173.0, 9180.0, 9219.0, 9235.0, 9261.0, 9322.0, 9332.0, 9510.0, 9531.0, 9592.0, 9766.0, 9976.0, 10135.0, 10205.0, 10241.0, 10288.0, 10385.0, 10392.0, 10410.0, 10580.0, 10627.0, 10644.0, 10758.0, 10763.0, 10797.0, 10865.0, 10912.0, 11025.0, 11030.0, 11167.0, 11186.0, 11213.0, 11252.0, 22918.0, 23034.0, 23179.0, 23593.0, 23704.0, 23764.0, 25825.0, 25937.0, 25939.0, 26136.0, 26353.0, 26471.0, 26508.0, 26509.0, 26524.0, 27173.0, 27180.0, 27284.0, 27286.0, 28231.0, 28959.0, 29107.0, 29923.0, 29941.0, 29950.0, 30844.0, 50848.0, 51056.0, 51129.0, 51196.0, 51267.0, 51330.0, 51703.0, 54507.0, 54541.0, 54567.0, 54707.0, 54915.0, 55240.0, 55332.0, 55340.0, 56829.0, 57101.0, 57126.0, 57572.0, 57664.0, 57716.0, 64065.0, 64127.0, 64129.0, 64332.0, 64651.0, 64855.0, 64857.0, 79155.0, 79660.0, 79812.0, 79836.0, 79845.0, 79890.0, 79993.0, 80149.0, 80830.0, 83666.0, 84166.0, 84617.0, 84674.0, 84957.0, 85027.0, 85363.0, 85441.0, 85450.0, 90007.0, 90952.0, 91607.0, 94120.0, 113278.0, 114897.0, 114990.0, 115123.0, 116496.0, 148932.0, 149563.0, 151636.0, 157506.0, 170954.0, 196527.0, 197259.0, 255488.0, 283131.0, 343263.0, 375033.0, 768211.0 
GO:0005102 MF 7.60e-10  24/426   357/29107 D03 signaling receptor binding               133.0, 285.0, 301.0, 965.0, 1003.0, 2242.0, 2268.0, 2919.0, 3106.0, 3133.0, 3134.0, 3672.0, 4478.0, 5054.0, 5327.0, 5329.0, 6347.0, 6774.0, 10385.0, 10758.0, 27173.0, 27286.0, 29923.0, 51129.0 
GO:0042802 MF 1.13e-09  54/426  1495/29107 D03 identical protein binding                301.0, 302.0, 467.0, 604.0, 715.0, 716.0, 1649.0, 2040.0, 2353.0, 2633.0, 2634.0, 3075.0, 3162.0, 3315.0, 3690.0, 3725.0, 4055.0, 4069.0, 4086.0, 4091.0, 4615.0, 4783.0, 4792.0, 4860.0, 5228.0, 5836.0, 6303.0, 6513.0, 6626.0, 6774.0, 6781.0, 7052.0, 7057.0, 7122.0, 7128.0, 7431.0, 7450.0, 7494.0, 8737.0, 8797.0, 8878.0, 9322.0, 9976.0, 10135.0, 10392.0, 10865.0, 11252.0, 25939.0, 26353.0, 27286.0, 51129.0, 85027.0, 85363.0, 114897.0 
GO:0019899 MF 1.47e-09  24/426   369/29107 D03 enzyme binding                           694.0, 958.0, 2633.0, 3091.0, 3162.0, 3310.0, 3570.0, 3690.0, 3725.0, 4478.0, 4792.0, 5034.0, 5329.0, 5359.0, 5770.0, 7538.0, 8614.0, 8692.0, 8878.0, 8969.0, 51196.0, 64127.0, 83666.0, 151636.0 
GO:0042803 MF 6.28e-09  32/426   671/29107 D04 protein homodimerization activity        467.0, 1051.0, 1649.0, 1890.0, 2040.0, 2316.0, 2633.0, 2634.0, 3162.0, 3315.0, 3570.0, 4170.0, 5175.0, 6281.0, 6556.0, 6774.0, 6890.0, 6913.0, 8322.0, 8572.0, 8614.0, 8737.0, 10241.0, 10288.0, 10392.0, 11030.0, 11213.0, 25937.0, 26353.0, 26508.0, 50848.0, 85363.0 
GO:0001228 MF 1.34e-08  25/426   446/29107 D04 DNA-binding transcription activator activity, RNA polymerase II-specific 467.0, 1051.0, 1052.0, 1316.0, 1649.0, 2034.0, 2078.0, 2294.0, 2353.0, 2355.0, 3091.0, 3659.0, 3725.0, 3726.0, 4086.0, 4609.0, 4791.0, 5359.0, 5992.0, 6774.0, 6926.0, 23764.0, 26508.0, 54897.0, 64651.0 
GO:0002020 MF 3.81e-08  12/426   103/29107 D04 protease binding                         302.0, 3554.0, 3690.0, 5054.0, 5272.0, 6402.0, 7076.0, 7128.0, 7450.0, 8797.0, 54507.0, 57126.0 
GO:0008134 MF 1.86e-07  15/426   193/29107 D03 transcription factor binding             1649.0, 2034.0, 2316.0, 2353.0, 3091.0, 3148.0, 3428.0, 3725.0, 3726.0, 4609.0, 4792.0, 5292.0, 6774.0, 8797.0, 10865.0 
GO:0003700 MF 2.11e-07  23/426   444/29107 D02 DNA-binding transcription factor activity 467.0, 604.0, 1051.0, 1649.0, 2353.0, 2355.0, 3091.0, 3725.0, 4086.0, 4609.0, 4783.0, 4791.0, 6615.0, 6774.0, 7004.0, 7005.0, 7050.0, 7494.0, 7545.0, 8463.0, 26508.0, 64651.0, 84913.0 
GO:0045569 MF 2.24e-07   4/426     5/29107 D03 TRAIL binding                            8793.0, 8794.0, 8795.0, 8797.0 
GO:0045296 MF 1.11e-06  18/426   315/29107 D04 cadherin binding                         800.0, 1003.0, 1192.0, 1265.0, 1969.0, 2316.0, 5770.0, 7408.0, 8407.0, 9052.0, 9531.0, 11252.0, 26136.0, 30844.0, 50848.0, 56829.0, 64855.0, 114990.0 
GO:0005178 MF 1.40e-06  12/426   143/29107 D04 integrin binding                         1903.0, 3383.0, 3384.0, 3491.0, 3553.0, 3690.0, 5034.0, 7057.0, 7450.0, 50848.0, 57126.0, 83706.0 
GO:0005201 MF 5.90e-06  11/426   137/29107 D02 extracellular matrix structural constituent 1116.0, 1282.0, 1284.0, 1295.0, 3491.0, 4811.0, 7057.0, 7450.0, 27286.0, 64129.0, 79812.0 
GO:0050786 MF 8.86e-06   4/426    10/29107 D04 RAGE receptor binding                    2357.0, 3148.0, 6279.0, 6280.0 
GO:0038023 MF 1.48e-05  13/426   210/29107 D02 signaling receptor activity              958.0, 3383.0, 4855.0, 4982.0, 5329.0, 7056.0, 8322.0, 8795.0, 8797.0, 8809.0, 11025.0, 22918.0, 375033.0 
GO:0000978 MF 1.62e-05  37/426  1178/29107 D09 RNA polymerase II cis-regulatory region sequence-specific DNA binding 467.0, 604.0, 1051.0, 1052.0, 1316.0, 1649.0, 2034.0, 2078.0, 2294.0, 2353.0, 2355.0, 3091.0, 3428.0, 3659.0, 3665.0, 3725.0, 3726.0, 4086.0, 4609.0, 4783.0, 4791.0, 5992.0, 6615.0, 6774.0, 6913.0, 6926.0, 7004.0, 7005.0, 7050.0, 7494.0, 7545.0, 8463.0, 23764.0, 26508.0, 84166.0, 84913.0, 255877.0 
GO:0005509 MF 1.81e-05  26/426   704/29107 D05 calcium ion binding                      301.0, 302.0, 715.0, 716.0, 1003.0, 1824.0, 3339.0, 3710.0, 4017.0, 4811.0, 4855.0, 5359.0, 6279.0, 6280.0, 6281.0, 6402.0, 7052.0, 7056.0, 7057.0, 10627.0, 11167.0, 22918.0, 30844.0, 54567.0, 64123.0, 133584.0 
GO:0019901 MF 2.40e-05  20/426   470/29107 D05 protein kinase binding                   388.0, 389.0, 1026.0, 2268.0, 3091.0, 3315.0, 3601.0, 4086.0, 4478.0, 5770.0, 5880.0, 6464.0, 6774.0, 7538.0, 8878.0, 11213.0, 64127.0, 79155.0, 85363.0, 197259.0 
GO:0070051 MF 3.05e-05   3/426     5/29107 D03 fibrinogen binding                       1003.0, 3690.0, 7057.0 
GO:0005518 MF 5.07e-05   7/426    66/29107 D03 collagen binding                         871.0, 3672.0, 4811.0, 7450.0, 8515.0, 114897.0, 127435.0 
GO:1990837 MF 8.20e-05  21/426   555/29107 D06 sequence-specific double-stranded DNA binding 467.0, 604.0, 1051.0, 1052.0, 1316.0, 2078.0, 2353.0, 3665.0, 3725.0, 3726.0, 4791.0, 5992.0, 6615.0, 6913.0, 6926.0, 7050.0, 7494.0, 7545.0, 8463.0, 23764.0, 255877.0 
GO:0019900 MF 9.84e-05   8/426    98/29107 D04 kinase binding                           694.0, 1051.0, 2316.0, 6513.0, 6615.0, 7128.0, 8394.0, 90007.0 
GO:0004908 MF 1.04e-04   3/426     7/29107 D05 interleukin-1 receptor activity          3554.0, 8809.0, 9173.0 
GO:0030881 MF 1.04e-04   3/426     7/29107 D03 beta-2-microglobulin binding             3133.0, 3134.0, 3140.0 
GO:0001618 MF 1.26e-04   7/426    76/29107 D03 virus receptor activity                  1969.0, 3383.0, 3678.0, 3690.0, 5359.0, 8692.0, 50848.0 
GO:0000981 MF 1.38e-04  36/426  1242/29107 D03 DNA-binding transcription factor activity, RNA polymerase II-specific 467.0, 1051.0, 1052.0, 1316.0, 1649.0, 2034.0, 2078.0, 2294.0, 2353.0, 2355.0, 3091.0, 3142.0, 3659.0, 3665.0, 3725.0, 3726.0, 4086.0, 4609.0, 4783.0, 4791.0, 5992.0, 6774.0, 6913.0, 6926.0, 7004.0, 7005.0, 7050.0, 7494.0, 7545.0, 8463.0, 23764.0, 26508.0, 54897.0, 64651.0, 79973.0, 84913.0 
GO:0003779 MF 1.49e-04  13/426   263/29107 D04 actin binding                            800.0, 1265.0, 2633.0, 4478.0, 5034.0, 6525.0, 7408.0, 8572.0, 9124.0, 10580.0, 25802.0, 64127.0, 170954.0 
GO:0002060 MF 2.14e-04   2/426     2/29107 D04 purine nucleobase binding                4860.0, 5836.0 
GO:0034988 MF 2.14e-04   2/426     2/29107 D05 Fc-gamma receptor I complex binding      2268.0, 2316.0 
GO:0043184 MF 2.45e-04   3/426     9/29107 D06 vascular endothelial growth factor receptor 2 binding 1003.0, 3678.0, 3690.0 
GO:0044389 MF 3.21e-04   4/426    23/29107 D04 ubiquitin-like protein ligase binding    1051.0, 3725.0, 83666.0, 151636.0 
```
