## Supplementary material for "Transcriptional and genetic sex differences for schizophrenia across the dorsolateral prefrontal cortex, hippocampus, and caudate nucleus": Data S4: GO_analysis_module_grey60.txt

```
GO:0006412 BP 1.65e-08  12/206   195/29107 D07 translation                              1725.0, 6171.0, 6183.0, 10573.0, 51253.0, 51264.0, 55168.0, 64928.0, 64963.0, 64979.0, 64981.0, 128308.0 
GO:0032543 BP 6.13e-06   5/206    37/29107 D08 mitochondrial translation                6183.0, 51069.0, 55168.0, 64963.0, 65993.0 
GO:0005743 CC 7.37e-22  30/206   404/29107 D05 mitochondrial inner membrane             1340.0, 1351.0, 1537.0, 2021.0, 4696.0, 4713.0, 4726.0, 5245.0, 6183.0, 6389.0, 7384.0, 10245.0, 10573.0, 11331.0, 26517.0, 26519.0, 51069.0, 51253.0, 51264.0, 55168.0, 64928.0, 64963.0, 64979.0, 64981.0, 65993.0, 84277.0, 116541.0, 125988.0, 128308.0, 192286.0 
GO:0005654 CC 2.21e-19  78/206  3805/29107 D02 nucleoplasm                              231.0, 322.0, 439.0, 2071.0, 2224.0, 3265.0, 3276.0, 3692.0, 3704.0, 4282.0, 4350.0, 4913.0, 5245.0, 5432.0, 5441.0, 5499.0, 5571.0, 5691.0, 5692.0, 5694.0, 5704.0, 5714.0, 6633.0, 6749.0, 6835.0, 6923.0, 6944.0, 6945.0, 7314.0, 7355.0, 7389.0, 7391.0, 8270.0, 8294.0, 8341.0, 8350.0, 8721.0, 9049.0, 9277.0, 10084.0, 10204.0, 10445.0, 10488.0, 10916.0, 11047.0, 23070.0, 23587.0, 25906.0, 26017.0, 27166.0, 27338.0, 29099.0, 29105.0, 29844.0, 29959.0, 51069.0, 51147.0, 51504.0, 51529.0, 54512.0, 54913.0, 55505.0, 55794.0, 56915.0, 79004.0, 79035.0, 80097.0, 80344.0, 84299.0, 84313.0, 84316.0, 84656.0, 85236.0, 90480.0, 90809.0, 92856.0, 124790.0, 125988.0 
GO:0005739 CC 1.28e-16  42/206  1307/29107 D05 mitochondrion                            1340.0, 1351.0, 1537.0, 1892.0, 2879.0, 4696.0, 4713.0, 4728.0, 4817.0, 4913.0, 5018.0, 5245.0, 5692.0, 6389.0, 7314.0, 7384.0, 9158.0, 10456.0, 10573.0, 11331.0, 26517.0, 26519.0, 26995.0, 27166.0, 27429.0, 51069.0, 51142.0, 51253.0, 51264.0, 55168.0, 55794.0, 64928.0, 64963.0, 64979.0, 64981.0, 65993.0, 90480.0, 116541.0, 125988.0, 128240.0, 128308.0, 192286.0 
GO:0005829 CC 8.96e-16  87/206  5293/29107 D02 cytosol                                  14.0, 191.0, 231.0, 445.0, 826.0, 1072.0, 1725.0, 1984.0, 2021.0, 2224.0, 2597.0, 2879.0, 2937.0, 2987.0, 3265.0, 3276.0, 3692.0, 3704.0, 3956.0, 4282.0, 4350.0, 5432.0, 5441.0, 5499.0, 5571.0, 5691.0, 5692.0, 5694.0, 5704.0, 5714.0, 6171.0, 6633.0, 6903.0, 6923.0, 6945.0, 7314.0, 7389.0, 8341.0, 8721.0, 9049.0, 9513.0, 9784.0, 10005.0, 10093.0, 10120.0, 10204.0, 10244.0, 10488.0, 10573.0, 10591.0, 10916.0, 11047.0, 11140.0, 11152.0, 23587.0, 23647.0, 24140.0, 25906.0, 26232.0, 26276.0, 27077.0, 27335.0, 27338.0, 27429.0, 29099.0, 51147.0, 51504.0, 51529.0, 54512.0, 55111.0, 55794.0, 56915.0, 58485.0, 64320.0, 79004.0, 79035.0, 79754.0, 80097.0, 80308.0, 84299.0, 84313.0, 84557.0, 84656.0, 85236.0, 115939.0, 124790.0, 256281.0 
GO:0005762 CC 4.62e-12  10/206    54/29107 D06 mitochondrial large ribosomal subunit    10573.0, 51069.0, 51253.0, 51264.0, 55168.0, 64928.0, 64979.0, 64981.0, 116541.0, 128308.0 
GO:0000502 CC 2.03e-06   6/206    53/29107 D05 proteasome complex                       5691.0, 5692.0, 5694.0, 5704.0, 5714.0, 11047.0 
GO:0005634 CC 3.24e-06  66/206  5386/29107 D05 nucleus                                  191.0, 322.0, 445.0, 1072.0, 1537.0, 1984.0, 2021.0, 2071.0, 2597.0, 2879.0, 3276.0, 3692.0, 3956.0, 4817.0, 4913.0, 5245.0, 5432.0, 5441.0, 5499.0, 5571.0, 5691.0, 5692.0, 5694.0, 5704.0, 5714.0, 6633.0, 6944.0, 6945.0, 7314.0, 7391.0, 8270.0, 8294.0, 8341.0, 8350.0, 8721.0, 9158.0, 9278.0, 9513.0, 9552.0, 10084.0, 10093.0, 10445.0, 10488.0, 10589.0, 10591.0, 10916.0, 11331.0, 23070.0, 23587.0, 27335.0, 27338.0, 27429.0, 29844.0, 51142.0, 51147.0, 51282.0, 51529.0, 54512.0, 55011.0, 64320.0, 79035.0, 84313.0, 84316.0, 85236.0, 124790.0, 138162.0 
GO:0070062 CC 5.78e-06  35/206  2169/29107 D06 extracellular exosome                    191.0, 231.0, 439.0, 445.0, 826.0, 1072.0, 1652.0, 2597.0, 2629.0, 2879.0, 2937.0, 3692.0, 3956.0, 4282.0, 5245.0, 5499.0, 5691.0, 5692.0, 5694.0, 6633.0, 7314.0, 8294.0, 8341.0, 8350.0, 10093.0, 10120.0, 10204.0, 10591.0, 11140.0, 29105.0, 51596.0, 84313.0, 128240.0, 553115.0, 100037417.0 
GO:0005761 CC 2.32e-05   4/206    24/29107 D07 mitochondrial ribosome                   6183.0, 10573.0, 51253.0, 64981.0 
GO:0005758 CC 3.00e-05   6/206    84/29107 D06 mitochondrial intermembrane space        4713.0, 10456.0, 26519.0, 27166.0, 27429.0, 51142.0 
GO:0005763 CC 4.37e-05   4/206    28/29107 D06 mitochondrial small ribosomal subunit    6183.0, 55168.0, 64963.0, 65993.0 
GO:0035632 CC 4.98e-05   2/206     2/29107 D04 mitochondrial prohibitin complex         5245.0, 11331.0 
GO:0019774 CC 5.53e-05   3/206    11/29107 D02 proteasome core complex, beta-subunit complex 5691.0, 5692.0, 5694.0 
GO:0005839 CC 3.64e-04   3/206    20/29107 D02 proteasome core complex                  5691.0, 5692.0, 5694.0 
GO:0005747 CC 3.72e-04   4/206    48/29107 D06 mitochondrial respiratory chain complex I 4696.0, 4713.0, 4726.0, 4728.0 
GO:0005680 CC 4.23e-04   3/206    21/29107 D06 anaphase-promoting complex               25906.0, 27338.0, 51529.0 
GO:0042719 CC 4.92e-04   2/206     5/29107 D03 mitochondrial intermembrane space protein transporter complex 26517.0, 26519.0 
GO:0071986 CC 4.92e-04   2/206     5/29107 D04 Ragulator complex                        28956.0, 389541.0 
GO:0005515 MF 3.87e-37 176/206 12418/29107 D02 protein binding                          14.0, 191.0, 231.0, 322.0, 439.0, 445.0, 826.0, 1072.0, 1351.0, 1537.0, 1650.0, 1725.0, 1892.0, 1984.0, 2021.0, 2071.0, 2224.0, 2597.0, 2629.0, 2879.0, 2937.0, 2987.0, 3163.0, 3265.0, 3276.0, 3489.0, 3692.0, 3956.0, 4282.0, 4350.0, 4696.0, 4713.0, 4728.0, 4913.0, 5018.0, 5245.0, 5432.0, 5441.0, 5499.0, 5571.0, 5691.0, 5692.0, 5694.0, 5704.0, 5714.0, 6171.0, 6183.0, 6389.0, 6633.0, 6746.0, 6749.0, 6866.0, 6903.0, 6923.0, 6944.0, 6945.0, 7314.0, 7384.0, 7389.0, 7391.0, 8270.0, 8294.0, 8350.0, 8721.0, 9049.0, 9278.0, 9513.0, 9552.0, 9784.0, 10005.0, 10084.0, 10093.0, 10120.0, 10126.0, 10204.0, 10244.0, 10245.0, 10445.0, 10456.0, 10488.0, 10567.0, 10573.0, 10589.0, 10591.0, 10641.0, 10682.0, 10916.0, 10956.0, 11047.0, 11140.0, 11152.0, 11331.0, 23587.0, 23647.0, 24140.0, 25906.0, 26017.0, 26232.0, 26276.0, 26517.0, 26519.0, 26580.0, 27077.0, 27166.0, 27335.0, 27338.0, 27429.0, 28956.0, 29099.0, 29105.0, 29844.0, 29934.0, 29959.0, 51016.0, 51142.0, 51147.0, 51264.0, 51282.0, 51504.0, 51529.0, 51596.0, 54344.0, 54512.0, 54913.0, 54958.0, 55011.0, 55111.0, 55152.0, 55505.0, 55739.0, 55823.0, 56915.0, 58485.0, 63905.0, 64130.0, 64320.0, 64963.0, 64979.0, 78992.0, 79002.0, 79004.0, 79035.0, 79714.0, 79754.0, 79953.0, 80097.0, 80308.0, 80344.0, 84277.0, 84292.0, 84299.0, 84313.0, 84316.0, 84337.0, 84557.0, 84656.0, 85014.0, 85236.0, 90480.0, 90522.0, 90809.0, 91966.0, 92856.0, 113246.0, 116541.0, 124790.0, 125988.0, 126299.0, 128240.0, 138162.0, 252839.0, 256281.0, 374659.0, 374882.0, 389541.0, 553115.0 
GO:0003735 MF 1.32e-11  14/206   164/29107 D02 structural constituent of ribosome       6171.0, 6183.0, 10573.0, 51069.0, 51253.0, 51264.0, 55168.0, 64928.0, 64963.0, 64979.0, 64981.0, 65993.0, 116541.0, 128308.0 
GO:0003723 MF 1.48e-08  31/206  1389/29107 D04 RNA binding                              445.0, 1984.0, 2224.0, 3276.0, 3956.0, 6171.0, 6183.0, 6633.0, 6749.0, 8294.0, 8721.0, 9277.0, 9513.0, 10573.0, 26017.0, 26995.0, 27079.0, 29105.0, 51069.0, 51253.0, 51264.0, 54913.0, 55505.0, 55794.0, 56915.0, 64928.0, 64963.0, 79002.0, 79033.0, 116541.0, 553115.0 
GO:0050178 MF 3.49e-07   3/206     3/29107 D05 phenylpyruvate tautomerase activity      1652.0, 4282.0, 100037417.0 
GO:0042802 MF 2.61e-06  28/206  1495/29107 D03 identical protein binding                191.0, 445.0, 1725.0, 2597.0, 2879.0, 2937.0, 3276.0, 3489.0, 3704.0, 3956.0, 4282.0, 7391.0, 9513.0, 10126.0, 10204.0, 10488.0, 10567.0, 10589.0, 10591.0, 10682.0, 11331.0, 23647.0, 27429.0, 80308.0, 124790.0, 128240.0, 256281.0, 553115.0 
GO:0046982 MF 4.04e-06  12/206   326/29107 D04 protein heterodimerization activity      5245.0, 6945.0, 7391.0, 8294.0, 8341.0, 8350.0, 9513.0, 10589.0, 11331.0, 51504.0, 85236.0, 553115.0 
```
