## Supplementary material for "Transcriptional and genetic sex differences for schizophrenia across the dorsolateral prefrontal cortex, hippocampus, and caudate nucleus": Data S4: GO_analysis_module_lightcyan.txt

```
GO:0000737 BP 1.66e-07   4/178     9/29107 D08 DNA catabolic process, endonucleolytic   1773.0, 1775.0, 57109.0, 84893.0 
GO:0005515 MF 1.37e-06 108/178 12418/29107 D02 protein binding                          101.0, 135.0, 842.0, 890.0, 994.0, 1056.0, 1201.0, 1375.0, 1616.0, 1676.0, 1773.0, 2057.0, 2264.0, 2874.0, 3038.0, 3292.0, 3300.0, 3551.0, 3661.0, 4157.0, 4641.0, 5190.0, 5345.0, 5351.0, 5826.0, 5831.0, 5863.0, 5893.0, 7051.0, 7165.0, 7186.0, 7633.0, 7866.0, 8241.0, 8557.0, 8985.0, 9020.0, 9546.0, 9667.0, 9903.0, 9923.0, 9924.0, 10062.0, 10072.0, 10106.0, 10256.0, 10263.0, 10432.0, 10848.0, 11329.0, 22985.0, 25764.0, 25865.0, 25988.0, 51079.0, 51364.0, 51409.0, 51490.0, 51547.0, 51608.0, 54923.0, 54929.0, 54971.0, 55657.0, 55957.0, 56006.0, 57109.0, 57139.0, 64170.0, 64714.0, 64718.0, 79159.0, 79169.0, 79174.0, 80174.0, 80230.0, 83933.0, 84074.0, 84153.0, 84167.0, 84271.0, 84283.0, 84795.0, 84893.0, 84902.0, 90326.0, 90353.0, 114904.0, 115948.0, 124923.0, 126549.0, 129563.0, 140290.0, 140876.0, 146540.0, 147650.0, 147912.0, 150290.0, 162968.0, 200081.0, 201163.0, 201294.0, 246744.0, 283234.0, 339105.0, 342945.0, 373863.0, 387521.0 
```
