## Supplementary material for "Transcriptional and genetic sex differences for schizophrenia across the dorsolateral prefrontal cortex, hippocampus, and caudate nucleus": Data S4: GO_analysis_module_lightgreen.txt

```
GO:0007155 BP 1.34e-06  15/197   488/29107 D02 cell adhesion                            1947.0, 3385.0, 4059.0, 4814.0, 9289.0, 54587.0, 56099.0, 56100.0, 56103.0, 56107.0, 56111.0, 56113.0, 57007.0, 57326.0, 91653.0 
GO:0021938 BP 3.02e-06   3/197     5/29107 D07 smoothened signaling pathway involved in regulation of cerebellar granule cell precursor cell proliferation 2736.0, 6608.0, 23090.0 
GO:0070062 CC 1.30e-10  43/197  2169/29107 D06 extracellular exosome                    824.0, 954.0, 975.0, 1191.0, 1200.0, 1605.0, 1947.0, 2184.0, 2192.0, 2512.0, 3385.0, 3913.0, 4059.0, 5333.0, 5549.0, 5819.0, 6147.0, 6223.0, 6237.0, 6239.0, 6517.0, 6520.0, 6584.0, 6608.0, 6649.0, 8741.0, 9289.0, 9368.0, 10791.0, 10840.0, 10974.0, 23541.0, 23564.0, 30008.0, 54587.0, 55020.0, 55890.0, 57153.0, 83871.0, 83874.0, 84418.0, 140576.0, 144100.0 
GO:0005925 CC 3.03e-08  16/197   418/29107 D05 focal adhesion                           824.0, 975.0, 1605.0, 2535.0, 2768.0, 5159.0, 5819.0, 6141.0, 6223.0, 6237.0, 7106.0, 8412.0, 11170.0, 23521.0, 55616.0, 57514.0 
GO:0016021 CC 3.72e-08  52/197  3525/29107 D03 integral component of membrane           954.0, 975.0, 1605.0, 2052.0, 2064.0, 2121.0, 2535.0, 4038.0, 4814.0, 5819.0, 5916.0, 6263.0, 6520.0, 6584.0, 6608.0, 8324.0, 9249.0, 9289.0, 9780.0, 10186.0, 10335.0, 26018.0, 26020.0, 26301.0, 51259.0, 51435.0, 53827.0, 53834.0, 54587.0, 54838.0, 54857.0, 55092.0, 55365.0, 56262.0, 57007.0, 57153.0, 57834.0, 64115.0, 64285.0, 80270.0, 81543.0, 83999.0, 84187.0, 84418.0, 84818.0, 90313.0, 93129.0, 113235.0, 115330.0, 132884.0, 220074.0, 254428.0 
GO:0016020 CC 2.74e-07  36/197  2121/29107 D02 membrane                                 482.0, 896.0, 954.0, 975.0, 1191.0, 1374.0, 2512.0, 2736.0, 2997.0, 5159.0, 5331.0, 6141.0, 6223.0, 6517.0, 6520.0, 7423.0, 8412.0, 8741.0, 8897.0, 9368.0, 9415.0, 9780.0, 10186.0, 23509.0, 23521.0, 26020.0, 29927.0, 56262.0, 57153.0, 57326.0, 60681.0, 79877.0, 83999.0, 84695.0, 93129.0, 257364.0 
GO:0005886 CC 3.79e-06  56/197  4502/29107 D03 plasma membrane                          482.0, 824.0, 954.0, 975.0, 1271.0, 1605.0, 1947.0, 2064.0, 2535.0, 2768.0, 2905.0, 3385.0, 3679.0, 4038.0, 4059.0, 4504.0, 5159.0, 5333.0, 5348.0, 5745.0, 5819.0, 6237.0, 6263.0, 6517.0, 6520.0, 6584.0, 6608.0, 7106.0, 8324.0, 9780.0, 10267.0, 10791.0, 26018.0, 26020.0, 53834.0, 54857.0, 55890.0, 56262.0, 57007.0, 57153.0, 64115.0, 64344.0, 81543.0, 83874.0, 83999.0, 84418.0, 84818.0, 90313.0, 91653.0, 93129.0, 113235.0, 115330.0, 140576.0, 220074.0, 254428.0, 729359.0 
GO:0005887 CC 1.13e-05  25/197  1413/29107 D04 integral component of plasma membrane    975.0, 1947.0, 2064.0, 2905.0, 3385.0, 4059.0, 5159.0, 5348.0, 5745.0, 6517.0, 7106.0, 9289.0, 9415.0, 10267.0, 10509.0, 10791.0, 55890.0, 56099.0, 56100.0, 56103.0, 56107.0, 56111.0, 56113.0, 56262.0, 91653.0 
GO:0031526 CC 4.62e-05   5/197    58/29107 D05 brush border membrane                    2768.0, 5745.0, 6584.0, 9368.0, 113235.0 
GO:0062023 CC 5.30e-05  11/197   374/29107 D04 collagen-containing extracellular matrix 1191.0, 1605.0, 2192.0, 3913.0, 4059.0, 4192.0, 5549.0, 5919.0, 6649.0, 30008.0, 51435.0 
GO:0098797 CC 6.42e-05   3/197    12/29107 D03 plasma membrane protein complex          2121.0, 9368.0, 132884.0 
GO:0016324 CC 1.76e-04  10/197   358/29107 D04 apical plasma membrane                   482.0, 1271.0, 2064.0, 5159.0, 5348.0, 5745.0, 6520.0, 6584.0, 9368.0, 113235.0 
GO:0016529 CC 2.24e-04   4/197    44/29107 D06 sarcoplasmic reticulum                   6263.0, 6271.0, 6517.0, 10335.0 
GO:0005604 CC 2.86e-04   5/197    85/29107 D05 basement membrane                        954.0, 1605.0, 2192.0, 3913.0, 30008.0 
GO:0005515 MF 5.67e-11 130/197 12418/29107 D02 protein binding                          482.0, 824.0, 896.0, 954.0, 975.0, 1191.0, 1200.0, 1271.0, 1489.0, 1583.0, 1605.0, 1947.0, 2052.0, 2064.0, 2184.0, 2512.0, 2535.0, 2736.0, 2768.0, 2905.0, 2997.0, 3385.0, 3679.0, 3913.0, 4038.0, 4059.0, 4192.0, 4504.0, 4772.0, 4814.0, 5013.0, 5159.0, 5331.0, 5333.0, 5745.0, 5819.0, 5916.0, 5919.0, 5990.0, 6141.0, 6147.0, 6223.0, 6237.0, 6271.0, 6452.0, 6517.0, 6520.0, 6584.0, 6608.0, 6649.0, 6907.0, 6934.0, 7106.0, 7157.0, 7423.0, 7466.0, 7802.0, 7867.0, 8324.0, 8412.0, 8625.0, 8659.0, 8736.0, 8897.0, 9246.0, 9289.0, 9368.0, 9780.0, 10267.0, 10335.0, 10783.0, 10791.0, 10974.0, 11170.0, 22981.0, 23090.0, 23102.0, 23564.0, 26018.0, 26020.0, 28999.0, 29927.0, 30008.0, 51259.0, 51435.0, 51734.0, 53827.0, 54587.0, 54838.0, 55092.0, 55349.0, 55365.0, 55544.0, 55616.0, 55954.0, 56111.0, 56262.0, 57007.0, 57326.0, 57533.0, 57834.0, 60681.0, 60685.0, 63874.0, 63976.0, 64115.0, 64285.0, 80017.0, 80019.0, 80270.0, 81543.0, 81554.0, 83871.0, 83874.0, 83999.0, 84418.0, 84695.0, 84818.0, 90313.0, 91653.0, 93129.0, 138151.0, 140576.0, 144100.0, 169792.0, 254428.0, 257364.0, 388336.0, 440503.0, 652968.0 
GO:0005509 MF 1.61e-06  18/197   704/29107 D05 calcium ion binding                      824.0, 1605.0, 2192.0, 4038.0, 5331.0, 5333.0, 6263.0, 6271.0, 22981.0, 30008.0, 56099.0, 56100.0, 56103.0, 56107.0, 56111.0, 56113.0, 60681.0, 140576.0 
GO:0030165 MF 2.33e-05   6/197    84/29107 D04 PDZ domain binding                       2535.0, 6584.0, 8324.0, 9368.0, 83874.0, 388336.0 
```
