## Supplementary material for "Transcriptional and genetic sex differences for schizophrenia across the dorsolateral prefrontal cortex, hippocampus, and caudate nucleus": Data S4: GO_analysis_module_lightyellow.txt

```
GO:0045893 BP 1.39e-08  19/177   637/29107 D10 positive regulation of transcription, DNA-templated 81.0, 463.0, 473.0, 1387.0, 2033.0, 3609.0, 4297.0, 5371.0, 8289.0, 9968.0, 10847.0, 23054.0, 23133.0, 23476.0, 23636.0, 24149.0, 27005.0, 29998.0, 57492.0 
GO:0045815 BP 3.25e-08   5/177    16/29107 D07 epigenetic maintenance of chromatin in transcription-competent conformation 2033.0, 6602.0, 8289.0, 57178.0, 57492.0 
GO:0045944 BP 2.92e-07  23/177  1107/29107 D11 positive regulation of transcription by RNA polymerase II 463.0, 1387.0, 2033.0, 4204.0, 4297.0, 4782.0, 4784.0, 5598.0, 6497.0, 8085.0, 9794.0, 9968.0, 23054.0, 23060.0, 23082.0, 23126.0, 23476.0, 26053.0, 57178.0, 84444.0, 171017.0, 171023.0, 200424.0 
GO:0000122 BP 5.93e-07  20/177   894/29107 D11 negative regulation of transcription by RNA polymerase II 463.0, 1387.0, 1523.0, 1786.0, 1822.0, 2033.0, 4204.0, 4782.0, 4784.0, 6497.0, 6668.0, 9139.0, 9612.0, 23013.0, 51684.0, 57459.0, 57649.0, 79595.0, 79813.0, 116113.0 
GO:0006397 BP 1.16e-06   9/177   172/29107 D08 mRNA processing                          6830.0, 8570.0, 10262.0, 10291.0, 10992.0, 51593.0, 51755.0, 57466.0, 57661.0 
GO:0006355 BP 2.48e-06  14/177   499/29107 D09 regulation of transcription, DNA-templated 463.0, 1387.0, 1952.0, 4849.0, 5371.0, 5430.0, 8085.0, 8295.0, 8570.0, 11176.0, 23476.0, 51593.0, 51684.0, 57649.0 
GO:0006338 BP 3.76e-06   7/177   105/29107 D05 chromatin remodeling                     473.0, 6602.0, 8289.0, 11176.0, 22880.0, 23476.0, 57459.0 
GO:0016573 BP 4.35e-06   5/177    40/29107 D11 histone acetylation                      1387.0, 2033.0, 4204.0, 8295.0, 10847.0 
GO:0006405 BP 4.77e-06   4/177    19/29107 D08 RNA export from nucleus                  8021.0, 9883.0, 23636.0, 100101267.0 
GO:0045892 BP 7.24e-06  14/177   548/29107 D10 negative regulation of transcription, DNA-templated 473.0, 3609.0, 4204.0, 5371.0, 7536.0, 9139.0, 9612.0, 23013.0, 23211.0, 24149.0, 57649.0, 64375.0, 79813.0, 91748.0 
GO:0006606 BP 1.11e-05   6/177    82/29107 D08 protein import into nucleus              5371.0, 5514.0, 8021.0, 9883.0, 23636.0, 100101267.0 
GO:0005654 CC 3.17e-31  87/177  3805/29107 D02 nucleoplasm                              463.0, 1387.0, 1523.0, 1786.0, 1822.0, 2033.0, 3609.0, 4204.0, 4297.0, 4782.0, 5371.0, 5430.0, 5514.0, 5546.0, 5598.0, 5976.0, 6196.0, 6497.0, 6602.0, 6668.0, 6830.0, 6874.0, 7317.0, 7536.0, 8021.0, 8085.0, 8289.0, 8295.0, 8570.0, 9092.0, 9150.0, 9612.0, 9656.0, 9794.0, 9883.0, 9968.0, 10262.0, 10291.0, 10482.0, 10523.0, 10847.0, 10992.0, 11100.0, 22880.0, 22992.0, 23013.0, 23020.0, 23054.0, 23060.0, 23082.0, 23126.0, 23133.0, 23211.0, 23254.0, 23352.0, 23476.0, 23524.0, 23636.0, 24149.0, 25930.0, 27005.0, 29123.0, 51593.0, 51684.0, 51755.0, 54476.0, 55209.0, 55731.0, 57178.0, 57459.0, 57466.0, 57492.0, 57553.0, 57602.0, 57634.0, 57649.0, 57690.0, 63035.0, 64375.0, 79080.0, 79813.0, 84444.0, 84447.0, 91748.0, 92521.0, 114785.0, 171023.0 
GO:0005634 CC 1.86e-24  93/177  5386/29107 D05 nucleus                                  81.0, 463.0, 473.0, 835.0, 1387.0, 1501.0, 1523.0, 1786.0, 1822.0, 1981.0, 2033.0, 3609.0, 4204.0, 4297.0, 4627.0, 4782.0, 4784.0, 4849.0, 5371.0, 5430.0, 5514.0, 5546.0, 5598.0, 5976.0, 6196.0, 6449.0, 6497.0, 6602.0, 7317.0, 7461.0, 7536.0, 8085.0, 8289.0, 8295.0, 8570.0, 9092.0, 9139.0, 9150.0, 9612.0, 9640.0, 9656.0, 9794.0, 9968.0, 10262.0, 10277.0, 10291.0, 10382.0, 10482.0, 10847.0, 10992.0, 11083.0, 11100.0, 22880.0, 23013.0, 23020.0, 23054.0, 23060.0, 23082.0, 23126.0, 23131.0, 23132.0, 23133.0, 23211.0, 23293.0, 23476.0, 23524.0, 25930.0, 26053.0, 29123.0, 29998.0, 51684.0, 51755.0, 54476.0, 55095.0, 55209.0, 57178.0, 57466.0, 57553.0, 57602.0, 57649.0, 58513.0, 64375.0, 79080.0, 79813.0, 84444.0, 91039.0, 114785.0, 116113.0, 116987.0, 126393.0, 161725.0, 171017.0, 200424.0 
GO:0016607 CC 5.20e-09  16/177   411/29107 D03 nuclear speck                            5546.0, 9092.0, 9794.0, 10291.0, 10482.0, 10992.0, 11176.0, 11273.0, 23254.0, 23524.0, 51755.0, 57459.0, 57602.0, 57634.0, 79595.0, 124245.0 
GO:0005829 CC 5.89e-09  65/177  5293/29107 D02 cytosol                                  81.0, 835.0, 1523.0, 1981.0, 2033.0, 4204.0, 4297.0, 4627.0, 4684.0, 4849.0, 5298.0, 5371.0, 5598.0, 5976.0, 6196.0, 6311.0, 6449.0, 6711.0, 6874.0, 7317.0, 8021.0, 8570.0, 8844.0, 9092.0, 9230.0, 9564.0, 9578.0, 10382.0, 10482.0, 10985.0, 11176.0, 11273.0, 22880.0, 23054.0, 23126.0, 23211.0, 23215.0, 23254.0, 23293.0, 23352.0, 24149.0, 25930.0, 26005.0, 27005.0, 29123.0, 51684.0, 54476.0, 55095.0, 55626.0, 55700.0, 57178.0, 57492.0, 57553.0, 57602.0, 57690.0, 58513.0, 64122.0, 79969.0, 80153.0, 83696.0, 91039.0, 92521.0, 126393.0, 158135.0, 161725.0 
GO:0016604 CC 9.50e-08  13/177   321/29107 D02 nuclear body                             81.0, 463.0, 1387.0, 5514.0, 6497.0, 7536.0, 9612.0, 9656.0, 10847.0, 25930.0, 51593.0, 64375.0, 79813.0 
GO:0005737 CC 3.33e-07  56/177  4724/29107 D02 cytoplasm                                81.0, 463.0, 835.0, 1387.0, 1501.0, 1822.0, 1952.0, 1981.0, 3609.0, 4627.0, 5298.0, 5371.0, 5430.0, 5598.0, 5976.0, 6196.0, 6311.0, 6449.0, 6497.0, 6711.0, 7317.0, 7461.0, 8570.0, 8844.0, 9092.0, 9150.0, 9564.0, 9578.0, 10277.0, 10382.0, 10391.0, 10482.0, 10523.0, 10985.0, 11083.0, 22880.0, 23126.0, 23293.0, 23399.0, 23636.0, 25930.0, 26053.0, 27005.0, 51593.0, 51684.0, 55626.0, 57178.0, 57602.0, 58513.0, 84444.0, 84447.0, 89796.0, 116987.0, 126393.0, 161725.0, 200424.0 
GO:0071005 CC 5.91e-07   6/177    50/29107 D05 U2-type precatalytic spliceosome         9092.0, 10262.0, 10291.0, 10992.0, 23020.0, 23524.0 
GO:0016514 CC 4.77e-06   4/177    19/29107 D05 SWI/SNF complex                          6602.0, 8289.0, 29998.0, 57492.0 
GO:0016020 CC 1.39e-05  30/177  2121/29107 D02 membrane                                 835.0, 1889.0, 1981.0, 3480.0, 3482.0, 3609.0, 4627.0, 4684.0, 5298.0, 5818.0, 6311.0, 6449.0, 8570.0, 8844.0, 9612.0, 9968.0, 10391.0, 10523.0, 10985.0, 11273.0, 23020.0, 23215.0, 23242.0, 23352.0, 55558.0, 57661.0, 58513.0, 80153.0, 84447.0, 92521.0 
GO:1990904 CC 4.39e-05   7/177   153/29107 D02 ribonucleoprotein complex                81.0, 1995.0, 3609.0, 6311.0, 23636.0, 51593.0, 124245.0 
GO:0005643 CC 4.48e-05   5/177    64/29107 D03 nuclear pore                             8021.0, 9883.0, 10482.0, 23636.0, 100101267.0 
GO:0000812 CC 4.67e-05   3/177    12/29107 D06 Swr1 complex                             8295.0, 10847.0, 57634.0 
GO:0071565 CC 9.53e-05   3/177    15/29107 D05 nBAF complex                             6602.0, 8289.0, 57492.0 
GO:0010494 CC 1.09e-04   5/177    77/29107 D07 cytoplasmic stress granule               1981.0, 6311.0, 10482.0, 11273.0, 23215.0 
GO:0035060 CC 1.10e-04   2/177     3/29107 D05 brahma complex                           8289.0, 57492.0 
GO:0000792 CC 1.24e-04   4/177    42/29107 D03 heterochromatin                          4204.0, 5371.0, 7317.0, 22880.0 
GO:0071013 CC 1.74e-04   5/177    85/29107 D04 catalytic step 2 spliceosome             9092.0, 10291.0, 10992.0, 23020.0, 23524.0 
GO:0005681 CC 2.16e-04   5/177    89/29107 D03 spliceosomal complex                     7536.0, 10262.0, 10291.0, 10992.0, 23020.0 
GO:0005694 CC 2.19e-04   7/177   198/29107 D05 chromosome                               2033.0, 5430.0, 9656.0, 79080.0, 79813.0, 114785.0, 200424.0 
GO:0000932 CC 2.65e-04   5/177    93/29107 D07 P-body                                   4849.0, 5976.0, 55095.0, 57690.0, 80153.0 
GO:0017053 CC 3.30e-04   4/177    54/29107 D03 transcription repressor complex          6497.0, 9612.0, 23013.0, 57649.0 
GO:0000785 CC 3.55e-04  16/177   984/29107 D02 chromatin                                463.0, 1387.0, 1523.0, 4782.0, 4784.0, 5371.0, 5514.0, 5976.0, 6668.0, 6874.0, 8289.0, 9612.0, 23126.0, 23476.0, 57459.0, 116113.0 
GO:0070822 CC 3.63e-04   2/177     5/29107 D04 Sin3-type complex                        57649.0, 79595.0 
GO:0035097 CC 4.07e-04   3/177    24/29107 D05 histone methyltransferase complex        4297.0, 8085.0, 23054.0 
GO:0032991 CC 6.03e-04  12/177   643/29107 D01 protein-containing complex               81.0, 4627.0, 6497.0, 6874.0, 8844.0, 9150.0, 10847.0, 51593.0, 57459.0, 64375.0, 84444.0, 124245.0 
GO:0003723 MF 1.99e-17  41/177  1389/29107 D04 RNA binding                              81.0, 1786.0, 1981.0, 3609.0, 4204.0, 4627.0, 5430.0, 5514.0, 5976.0, 6311.0, 6711.0, 6830.0, 7317.0, 7536.0, 8570.0, 9092.0, 10262.0, 10291.0, 10482.0, 10523.0, 10985.0, 10992.0, 11083.0, 11100.0, 11176.0, 11273.0, 23013.0, 23020.0, 23082.0, 23131.0, 23211.0, 23215.0, 23293.0, 23524.0, 51593.0, 55095.0, 57466.0, 57602.0, 57690.0, 79080.0, 124245.0 
GO:0005515 MF 1.98e-15 128/177 12418/29107 D02 protein binding                          81.0, 463.0, 473.0, 835.0, 1387.0, 1501.0, 1786.0, 1822.0, 1889.0, 1981.0, 2033.0, 2775.0, 3480.0, 3482.0, 3609.0, 4204.0, 4297.0, 4627.0, 4684.0, 4784.0, 4849.0, 5298.0, 5371.0, 5430.0, 5514.0, 5546.0, 5589.0, 5598.0, 5818.0, 5976.0, 6196.0, 6311.0, 6449.0, 6497.0, 6602.0, 6668.0, 6711.0, 6830.0, 6874.0, 7317.0, 7536.0, 8021.0, 8085.0, 8289.0, 8295.0, 8570.0, 8844.0, 9092.0, 9139.0, 9150.0, 9230.0, 9564.0, 9612.0, 9640.0, 9656.0, 9794.0, 9842.0, 9883.0, 9968.0, 10262.0, 10291.0, 10382.0, 10391.0, 10482.0, 10523.0, 10847.0, 10992.0, 11100.0, 11176.0, 11273.0, 22880.0, 22992.0, 23013.0, 23020.0, 23054.0, 23114.0, 23126.0, 23131.0, 23132.0, 23133.0, 23242.0, 23254.0, 23293.0, 23352.0, 23399.0, 23476.0, 23636.0, 25930.0, 26005.0, 26053.0, 27005.0, 29998.0, 51593.0, 51684.0, 51755.0, 54476.0, 54549.0, 55095.0, 55558.0, 55626.0, 55731.0, 56975.0, 57459.0, 57492.0, 57602.0, 57634.0, 57649.0, 57690.0, 58513.0, 63027.0, 64375.0, 79080.0, 79813.0, 80153.0, 83696.0, 84444.0, 84447.0, 91039.0, 91663.0, 114785.0, 116113.0, 116987.0, 124245.0, 171023.0, 196463.0, 200424.0, 221061.0, 100101267.0 
GO:0003713 MF 1.12e-12  16/177   232/29107 D03 transcription coactivator activity       81.0, 473.0, 1387.0, 2033.0, 6602.0, 8085.0, 8289.0, 9794.0, 9968.0, 10847.0, 23054.0, 23476.0, 27005.0, 57178.0, 57492.0, 171023.0 
GO:0003677 MF 4.19e-10  25/177   921/29107 D04 DNA binding                              1786.0, 2033.0, 3609.0, 4204.0, 5371.0, 5430.0, 5514.0, 6830.0, 6874.0, 8085.0, 8289.0, 8570.0, 9612.0, 9640.0, 10847.0, 23013.0, 23126.0, 23132.0, 51593.0, 57492.0, 57634.0, 84444.0, 91748.0, 161725.0, 171023.0 
GO:0003682 MF 8.73e-10  17/177   418/29107 D02 chromatin binding                        473.0, 1387.0, 2033.0, 4204.0, 5976.0, 6602.0, 9612.0, 9968.0, 22880.0, 23054.0, 23133.0, 23476.0, 23636.0, 26053.0, 57634.0, 114785.0, 171023.0 
GO:0008270 MF 9.49e-10  23/177   810/29107 D06 zinc ion binding                         463.0, 473.0, 1387.0, 1786.0, 1889.0, 2033.0, 4297.0, 5371.0, 5976.0, 6497.0, 7536.0, 22880.0, 22992.0, 23133.0, 23140.0, 23352.0, 24149.0, 57178.0, 57459.0, 64375.0, 79813.0, 161725.0, 200424.0 
GO:0003714 MF 2.09e-08  11/177   186/29107 D03 transcription corepressor activity       473.0, 1387.0, 1822.0, 4204.0, 7536.0, 9139.0, 9612.0, 23013.0, 51684.0, 57649.0, 91748.0 
GO:0003729 MF 5.99e-06   9/177   210/29107 D05 mRNA binding                             1981.0, 4204.0, 7536.0, 8570.0, 10482.0, 23013.0, 23524.0, 55095.0, 80153.0 
GO:0003712 MF 1.32e-05   7/177   127/29107 D02 transcription coregulator activity       6602.0, 8295.0, 9968.0, 22992.0, 23133.0, 23476.0, 57649.0 
GO:0019904 MF 2.05e-05   9/177   245/29107 D03 protein domain specific binding          835.0, 1822.0, 4204.0, 4627.0, 6497.0, 9968.0, 23114.0, 57661.0, 64375.0 
GO:0017056 MF 2.08e-05   4/177    27/29107 D02 structural constituent of nuclear pore   8021.0, 9883.0, 23636.0, 100101267.0 
GO:0008022 MF 2.18e-05   8/177   189/29107 D03 protein C-terminus binding               2033.0, 5430.0, 6311.0, 8844.0, 9656.0, 9968.0, 23215.0, 57466.0 
GO:0030374 MF 2.33e-05   5/177    56/29107 D04 nuclear receptor coactivator activity    81.0, 9968.0, 23054.0, 23082.0, 57178.0 
GO:0004386 MF 3.20e-05   4/177    30/29107 D03 helicase activity                        5976.0, 10847.0, 23020.0, 57634.0 
GO:0034212 MF 3.68e-05   2/177     2/29107 D07 peptide N-acetyltransferase activity     1387.0, 2033.0 
GO:0005010 MF 1.10e-04   2/177     3/29107 D08 insulin-like growth factor-activated receptor activity 3480.0, 3482.0 
GO:0016922 MF 1.24e-04   4/177    42/29107 D06 nuclear receptor binding                 81.0, 2033.0, 8289.0, 11176.0 
```
