## Supplementary material for "Transcriptional and genetic sex differences for schizophrenia across the dorsolateral prefrontal cortex, hippocampus, and caudate nucleus": Data S4: GO_analysis_module_magenta.txt

```
GO:0006357 BP 3.42e-18  92/621  1598/29107 D10 regulation of transcription by RNA polymerase II 865.0, 1105.0, 1112.0, 2005.0, 2122.0, 2551.0, 3150.0, 4089.0, 4090.0, 4193.0, 4780.0, 5241.0, 5396.0, 5934.0, 7539.0, 7543.0, 7570.0, 7572.0, 7576.0, 7587.0, 7741.0, 7769.0, 7771.0, 9031.0, 9422.0, 9849.0, 9969.0, 10224.0, 10780.0, 22807.0, 22890.0, 23269.0, 26959.0, 29915.0, 30832.0, 51276.0, 51351.0, 51710.0, 55023.0, 55578.0, 55762.0, 55818.0, 56242.0, 57018.0, 57573.0, 57684.0, 59348.0, 64376.0, 65986.0, 79027.0, 79788.0, 79898.0, 80264.0, 80314.0, 84622.0, 84671.0, 90317.0, 90338.0, 90576.0, 91392.0, 93134.0, 124961.0, 125893.0, 126017.0, 126069.0, 134187.0, 147657.0, 147694.0, 147948.0, 148156.0, 162963.0, 284371.0, 284391.0, 284443.0, 285349.0, 339318.0, 339324.0, 339327.0, 339500.0, 345462.0, 347344.0, 359948.0, 388523.0, 388536.0, 388561.0, 403341.0, 643836.0, 100131827.0, 100381270.0, 101060200.0, 109504726.0, 110116772.0 
GO:0051301 BP 4.54e-08  26/621   350/29107 D02 cell division                            900.0, 1060.0, 1070.0, 5501.0, 5586.0, 5925.0, 6993.0, 8658.0, 9113.0, 10051.0, 10735.0, 23111.0, 23137.0, 23244.0, 23607.0, 54962.0, 57695.0, 79003.0, 79023.0, 79892.0, 115106.0, 119504.0, 121441.0, 163859.0, 246184.0, 348995.0 
GO:0000122 BP 5.17e-06  41/621   894/29107 D11 negative regulation of transcription by RNA polymerase II 93.0, 857.0, 865.0, 1407.0, 2005.0, 2551.0, 4089.0, 4090.0, 4193.0, 5074.0, 5396.0, 5828.0, 5925.0, 5933.0, 7189.0, 7514.0, 7539.0, 7700.0, 8819.0, 9205.0, 22890.0, 23411.0, 23429.0, 25836.0, 29915.0, 51317.0, 55646.0, 57684.0, 59348.0, 64376.0, 79577.0, 80014.0, 80314.0, 126069.0, 147948.0, 148156.0, 170959.0, 359948.0, 403341.0, 100381270.0, 101060200.0 
GO:0006974 BP 6.53e-06  18/621   246/29107 D04 cellular response to DNA damage stimulus 580.0, 5930.0, 7189.0, 7486.0, 9031.0, 10010.0, 22890.0, 23137.0, 23411.0, 25836.0, 51426.0, 55602.0, 80854.0, 115004.0, 245711.0, 252983.0, 254225.0, 257218.0 
GO:0007030 BP 9.53e-06  12/621   119/29107 D05 Golgi organization                       3998.0, 9712.0, 10972.0, 22796.0, 25923.0, 27314.0, 50999.0, 51014.0, 55300.0, 81671.0, 116068.0, 165324.0 
GO:0006355 BP 1.16e-05  27/621   499/29107 D09 regulation of transcription, DNA-templated 93.0, 1112.0, 5925.0, 7539.0, 7570.0, 7587.0, 7700.0, 7741.0, 8819.0, 9111.0, 9252.0, 23429.0, 29072.0, 29915.0, 50809.0, 51351.0, 55749.0, 56242.0, 59348.0, 60313.0, 80014.0, 80264.0, 90321.0, 91392.0, 170959.0, 339500.0, 109504726.0 
GO:0005634 CC 6.17e-33 241/621  5386/29107 D05 nucleus                                  330.0, 580.0, 858.0, 900.0, 1030.0, 1105.0, 1112.0, 1195.0, 1407.0, 1466.0, 1763.0, 2005.0, 2013.0, 2072.0, 2122.0, 2256.0, 2551.0, 2969.0, 3150.0, 3151.0, 3187.0, 3189.0, 3475.0, 4089.0, 4090.0, 4193.0, 4780.0, 4820.0, 4850.0, 5052.0, 5074.0, 5396.0, 5433.0, 5501.0, 5525.0, 5586.0, 5782.0, 5783.0, 5925.0, 5927.0, 5930.0, 6207.0, 6322.0, 6502.0, 6815.0, 6917.0, 7178.0, 7189.0, 7486.0, 7514.0, 7539.0, 7570.0, 7572.0, 7576.0, 7587.0, 7700.0, 7741.0, 7769.0, 7771.0, 8087.0, 8202.0, 8405.0, 8481.0, 8493.0, 8520.0, 8658.0, 8915.0, 9111.0, 9113.0, 9205.0, 9252.0, 9324.0, 9422.0, 9782.0, 9848.0, 9849.0, 9857.0, 9969.0, 10051.0, 10140.0, 10146.0, 10179.0, 10224.0, 10389.0, 10436.0, 10735.0, 10780.0, 10914.0, 10950.0, 11164.0, 22807.0, 22832.0, 22847.0, 22890.0, 23075.0, 23137.0, 23224.0, 23244.0, 23411.0, 23429.0, 23469.0, 23473.0, 25836.0, 25842.0, 25896.0, 25950.0, 25996.0, 26092.0, 26512.0, 26959.0, 29066.0, 29072.0, 29843.0, 29896.0, 29915.0, 29980.0, 30832.0, 50809.0, 51065.0, 51244.0, 51265.0, 51276.0, 51320.0, 51351.0, 51426.0, 51710.0, 54454.0, 54726.0, 54799.0, 54823.0, 54891.0, 54962.0, 55023.0, 55196.0, 55233.0, 55291.0, 55596.0, 55599.0, 55629.0, 55646.0, 55727.0, 55749.0, 55762.0, 55783.0, 55818.0, 55904.0, 56242.0, 56647.0, 57002.0, 57018.0, 57117.0, 57472.0, 57532.0, 57573.0, 57695.0, 58490.0, 59348.0, 60313.0, 60485.0, 64376.0, 64802.0, 65986.0, 79003.0, 79023.0, 79027.0, 79074.0, 79577.0, 79788.0, 79828.0, 79830.0, 79892.0, 79898.0, 80012.0, 80264.0, 80314.0, 81930.0, 83591.0, 84324.0, 84437.0, 84622.0, 84640.0, 84671.0, 84950.0, 84986.0, 85463.0, 90317.0, 90321.0, 90338.0, 90390.0, 90459.0, 90576.0, 91392.0, 93134.0, 93587.0, 112858.0, 114907.0, 115004.0, 124961.0, 125893.0, 126017.0, 126069.0, 134187.0, 140886.0, 147657.0, 147694.0, 147948.0, 148156.0, 150962.0, 162963.0, 163115.0, 163859.0, 165324.0, 168850.0, 170959.0, 196441.0, 201973.0, 245711.0, 254048.0, 254225.0, 284371.0, 284391.0, 284443.0, 285349.0, 339318.0, 339324.0, 339327.0, 339500.0, 345462.0, 347344.0, 359948.0, 378938.0, 387082.0, 388523.0, 388536.0, 388561.0, 643836.0, 100131827.0, 100381270.0, 101060200.0, 109504726.0, 110116772.0 
GO:0005654 CC 2.80e-29 187/621  3805/29107 D02 nucleoplasm                              330.0, 580.0, 839.0, 865.0, 868.0, 900.0, 1060.0, 1105.0, 1763.0, 1787.0, 2005.0, 2072.0, 2122.0, 2551.0, 2969.0, 3150.0, 3187.0, 3189.0, 4089.0, 4090.0, 4193.0, 4289.0, 4507.0, 4729.0, 4780.0, 5241.0, 5243.0, 5396.0, 5433.0, 5558.0, 5586.0, 5782.0, 5783.0, 5925.0, 5927.0, 5933.0, 5934.0, 6102.0, 6207.0, 6210.0, 6224.0, 6502.0, 6617.0, 6738.0, 6744.0, 6815.0, 6917.0, 7178.0, 7402.0, 7486.0, 7514.0, 7543.0, 7570.0, 7572.0, 7741.0, 8202.0, 8405.0, 8493.0, 8520.0, 8658.0, 8773.0, 8819.0, 9031.0, 9111.0, 9169.0, 9252.0, 9324.0, 9692.0, 9848.0, 9877.0, 9969.0, 10051.0, 10179.0, 10436.0, 10668.0, 10735.0, 10741.0, 10914.0, 22890.0, 22995.0, 23137.0, 23224.0, 23244.0, 23269.0, 23272.0, 23325.0, 23411.0, 23429.0, 25836.0, 25842.0, 25896.0, 25929.0, 25957.0, 26512.0, 26959.0, 27125.0, 29072.0, 29843.0, 29896.0, 29915.0, 30061.0, 30832.0, 51077.0, 51099.0, 51174.0, 51199.0, 51244.0, 51300.0, 51317.0, 51426.0, 51585.0, 53981.0, 54454.0, 54629.0, 54875.0, 54891.0, 54906.0, 54962.0, 55164.0, 55233.0, 55252.0, 55274.0, 55291.0, 55596.0, 55599.0, 55602.0, 55629.0, 55646.0, 55656.0, 55749.0, 55818.0, 55904.0, 56647.0, 57117.0, 57205.0, 57532.0, 57684.0, 57695.0, 58490.0, 59348.0, 63920.0, 64421.0, 64802.0, 65986.0, 79023.0, 79074.0, 79577.0, 79664.0, 79670.0, 79710.0, 79823.0, 79892.0, 80012.0, 80314.0, 80854.0, 84060.0, 84191.0, 84324.0, 84622.0, 84950.0, 90390.0, 91452.0, 93587.0, 112495.0, 112858.0, 114885.0, 114907.0, 119504.0, 121441.0, 135293.0, 137492.0, 147657.0, 150274.0, 154007.0, 163859.0, 192669.0, 245711.0, 246184.0, 254048.0, 254225.0, 257218.0, 285636.0, 339324.0, 348995.0, 359948.0, 389677.0, 403341.0 
GO:0005829 CC 5.11e-12 183/621  5293/29107 D02 cytosol                                  224.0, 330.0, 567.0, 663.0, 831.0, 839.0, 868.0, 1030.0, 1060.0, 1203.0, 2005.0, 2013.0, 2122.0, 2635.0, 3187.0, 3417.0, 3987.0, 4089.0, 4090.0, 4140.0, 4193.0, 4214.0, 4289.0, 4507.0, 4729.0, 4734.0, 4780.0, 4850.0, 5052.0, 5193.0, 5238.0, 5241.0, 5396.0, 5433.0, 5501.0, 5525.0, 5586.0, 5611.0, 5723.0, 5756.0, 5782.0, 5783.0, 5825.0, 5828.0, 5873.0, 5906.0, 5908.0, 5925.0, 5930.0, 5934.0, 6093.0, 6170.0, 6207.0, 6210.0, 6224.0, 6450.0, 6502.0, 6654.0, 6738.0, 6744.0, 6815.0, 6868.0, 7178.0, 7189.0, 7514.0, 7525.0, 7741.0, 8087.0, 8202.0, 8481.0, 8493.0, 8658.0, 8767.0, 8915.0, 9111.0, 9113.0, 9324.0, 9367.0, 9459.0, 9712.0, 10010.0, 10018.0, 10051.0, 10146.0, 10735.0, 10802.0, 10806.0, 10818.0, 11164.0, 11234.0, 22796.0, 22832.0, 22978.0, 22995.0, 23011.0, 23075.0, 23111.0, 23165.0, 23244.0, 23318.0, 23411.0, 23473.0, 23586.0, 23607.0, 25836.0, 25929.0, 25957.0, 26065.0, 26092.0, 27236.0, 27241.0, 29915.0, 30061.0, 51099.0, 51100.0, 51174.0, 51611.0, 54469.0, 54726.0, 54809.0, 54875.0, 54906.0, 55125.0, 55164.0, 55233.0, 55291.0, 55300.0, 55629.0, 55667.0, 55740.0, 55761.0, 56647.0, 57472.0, 57532.0, 57695.0, 60485.0, 63929.0, 65065.0, 79003.0, 79023.0, 79577.0, 79664.0, 79670.0, 79823.0, 79892.0, 80014.0, 81930.0, 84085.0, 84191.0, 84640.0, 84986.0, 89122.0, 90268.0, 91452.0, 93587.0, 113251.0, 114885.0, 114907.0, 115004.0, 115106.0, 119504.0, 121441.0, 122769.0, 135228.0, 137492.0, 140886.0, 147657.0, 150274.0, 152137.0, 154007.0, 154214.0, 163786.0, 163859.0, 165324.0, 192669.0, 200894.0, 222235.0, 246184.0, 254225.0, 285636.0, 339324.0, 348995.0, 374354.0 
GO:0005737 CC 5.94e-09 157/621  4724/29107 D02 cytoplasm                                93.0, 224.0, 330.0, 580.0, 663.0, 831.0, 839.0, 900.0, 1030.0, 1070.0, 1102.0, 1105.0, 1195.0, 1407.0, 1466.0, 1763.0, 1787.0, 2013.0, 2256.0, 2635.0, 2653.0, 2660.0, 2969.0, 3150.0, 3151.0, 3417.0, 3987.0, 4089.0, 4090.0, 4140.0, 4193.0, 4214.0, 4289.0, 4734.0, 4780.0, 4820.0, 5052.0, 5074.0, 5501.0, 5525.0, 5586.0, 5611.0, 5723.0, 5756.0, 5782.0, 5783.0, 5906.0, 6093.0, 6102.0, 6210.0, 6443.0, 6654.0, 6815.0, 6868.0, 6991.0, 6993.0, 7178.0, 7189.0, 7402.0, 7486.0, 7514.0, 8087.0, 8202.0, 8405.0, 8658.0, 8767.0, 8773.0, 8915.0, 9111.0, 9252.0, 9364.0, 9848.0, 9857.0, 10140.0, 10146.0, 10203.0, 10436.0, 10818.0, 10914.0, 10950.0, 23075.0, 23111.0, 23137.0, 23224.0, 23318.0, 23411.0, 23429.0, 23586.0, 23607.0, 25853.0, 25896.0, 25929.0, 25950.0, 26065.0, 29843.0, 29915.0, 30061.0, 51100.0, 51115.0, 51174.0, 51265.0, 51320.0, 51585.0, 51601.0, 54809.0, 54875.0, 54962.0, 55125.0, 55164.0, 55233.0, 55251.0, 55646.0, 55761.0, 55783.0, 55805.0, 55818.0, 55904.0, 55917.0, 57002.0, 57472.0, 57532.0, 57561.0, 57639.0, 60485.0, 63929.0, 64398.0, 64802.0, 79027.0, 79029.0, 79670.0, 79823.0, 79828.0, 80014.0, 80705.0, 81930.0, 84986.0, 89122.0, 90268.0, 90459.0, 90799.0, 112858.0, 114907.0, 128338.0, 129450.0, 133619.0, 145482.0, 150274.0, 150962.0, 152137.0, 154214.0, 192669.0, 201725.0, 219285.0, 359948.0, 387119.0, 100127983.0, 100381270.0 
GO:0005814 CC 1.33e-08  17/621   144/29107 D05 centriole                                1070.0, 6093.0, 6102.0, 8481.0, 9857.0, 10806.0, 22832.0, 22995.0, 51174.0, 51199.0, 54875.0, 55125.0, 56647.0, 57639.0, 80705.0, 121441.0, 163786.0 
GO:0000242 CC 2.51e-07   7/621    22/29107 D02 pericentriolar material                  8658.0, 22995.0, 27241.0, 51199.0, 55125.0, 121441.0, 387119.0 
GO:0016604 CC 2.20e-05  20/621   321/29107 D02 nuclear body                             1060.0, 4193.0, 5586.0, 6102.0, 8658.0, 9031.0, 9169.0, 22890.0, 25896.0, 25929.0, 29915.0, 51426.0, 55596.0, 55904.0, 57532.0, 59348.0, 64802.0, 79664.0, 112495.0, 254225.0 
GO:0005694 CC 9.82e-05  14/621   198/29107 D05 chromosome                               5930.0, 5934.0, 7486.0, 7543.0, 10436.0, 10735.0, 23244.0, 25896.0, 29072.0, 50809.0, 55035.0, 80854.0, 84298.0, 128061.0 
GO:0032039 CC 1.62e-04   5/621    25/29107 D03 integrator complex                       25836.0, 25896.0, 26512.0, 55656.0, 57117.0 
GO:0005813 CC 2.06e-04  25/621   527/29107 D03 centrosome                               1070.0, 4089.0, 4780.0, 5525.0, 5586.0, 5930.0, 7486.0, 8481.0, 9857.0, 10806.0, 22832.0, 22890.0, 22995.0, 23473.0, 25853.0, 51199.0, 54875.0, 55125.0, 56647.0, 90799.0, 115106.0, 121441.0, 137492.0, 163786.0, 387119.0 
GO:0005576 CC 1.19e-04  18/621  1854/29107 D02 extracellular region                     284.0, 567.0, 1842.0, 2256.0, 3417.0, 3953.0, 5157.0, 5611.0, 5873.0, 6093.0, 6993.0, 8481.0, 8763.0, 23643.0, 51192.0, 118429.0, 135228.0, 374354.0 
GO:0005515 MF 1.25e-38 424/621 12418/29107 D02 protein binding                          22.0, 93.0, 224.0, 330.0, 567.0, 580.0, 663.0, 831.0, 839.0, 857.0, 858.0, 865.0, 868.0, 900.0, 1030.0, 1060.0, 1070.0, 1102.0, 1105.0, 1112.0, 1195.0, 1203.0, 1407.0, 1466.0, 1519.0, 1763.0, 2005.0, 2013.0, 2054.0, 2059.0, 2072.0, 2110.0, 2122.0, 2256.0, 2551.0, 2619.0, 2635.0, 2653.0, 2660.0, 2791.0, 2969.0, 3150.0, 3151.0, 3187.0, 3189.0, 3417.0, 3824.0, 3895.0, 3953.0, 3987.0, 3998.0, 4089.0, 4090.0, 4140.0, 4193.0, 4214.0, 4289.0, 4507.0, 4547.0, 4729.0, 4734.0, 4780.0, 4850.0, 5033.0, 5052.0, 5074.0, 5166.0, 5193.0, 5229.0, 5241.0, 5243.0, 5276.0, 5277.0, 5281.0, 5396.0, 5411.0, 5433.0, 5501.0, 5525.0, 5554.0, 5558.0, 5586.0, 5756.0, 5782.0, 5783.0, 5825.0, 5828.0, 5873.0, 5906.0, 5908.0, 5925.0, 5927.0, 5930.0, 5933.0, 5934.0, 6016.0, 6093.0, 6102.0, 6207.0, 6210.0, 6224.0, 6302.0, 6392.0, 6443.0, 6502.0, 6617.0, 6654.0, 6815.0, 6868.0, 6917.0, 6991.0, 6993.0, 7178.0, 7189.0, 7402.0, 7486.0, 7514.0, 7525.0, 7572.0, 7741.0, 8087.0, 8202.0, 8405.0, 8481.0, 8493.0, 8520.0, 8658.0, 8763.0, 8767.0, 8773.0, 8819.0, 8915.0, 9031.0, 9111.0, 9113.0, 9169.0, 9205.0, 9252.0, 9317.0, 9324.0, 9364.0, 9367.0, 9422.0, 9459.0, 9782.0, 9848.0, 9857.0, 9877.0, 10010.0, 10018.0, 10051.0, 10140.0, 10146.0, 10179.0, 10201.0, 10203.0, 10389.0, 10390.0, 10436.0, 10668.0, 10735.0, 10741.0, 10802.0, 10806.0, 10818.0, 10827.0, 10914.0, 10950.0, 10972.0, 11112.0, 11164.0, 11234.0, 11272.0, 22796.0, 22807.0, 22832.0, 22890.0, 22978.0, 22995.0, 23011.0, 23075.0, 23111.0, 23137.0, 23165.0, 23224.0, 23244.0, 23269.0, 23272.0, 23318.0, 23411.0, 23429.0, 23471.0, 23473.0, 23478.0, 23483.0, 23545.0, 23586.0, 23607.0, 23643.0, 25836.0, 25842.0, 25853.0, 25896.0, 25923.0, 25929.0, 25950.0, 26065.0, 26092.0, 26512.0, 26751.0, 26959.0, 27125.0, 27236.0, 27241.0, 27291.0, 27314.0, 29072.0, 29843.0, 29896.0, 29915.0, 29980.0, 30061.0, 50809.0, 50999.0, 51009.0, 51065.0, 51077.0, 51099.0, 51100.0, 51144.0, 51192.0, 51199.0, 51227.0, 51244.0, 51265.0, 51300.0, 51315.0, 51317.0, 51320.0, 51601.0, 51661.0, 51726.0, 53981.0, 54469.0, 54726.0, 54799.0, 54809.0, 54901.0, 54906.0, 54918.0, 54962.0, 55023.0, 55033.0, 55035.0, 55106.0, 55125.0, 55164.0, 55196.0, 55233.0, 55251.0, 55254.0, 55278.0, 55291.0, 55304.0, 55578.0, 55596.0, 55602.0, 55608.0, 55629.0, 55646.0, 55656.0, 55740.0, 55749.0, 55760.0, 55761.0, 55805.0, 55818.0, 55824.0, 55829.0, 55848.0, 55904.0, 55917.0, 56647.0, 57002.0, 57018.0, 57045.0, 57117.0, 57205.0, 57472.0, 57532.0, 57561.0, 57639.0, 57684.0, 57695.0, 58490.0, 59348.0, 60313.0, 60481.0, 60485.0, 60492.0, 63915.0, 63920.0, 63929.0, 63931.0, 64215.0, 64376.0, 64398.0, 64421.0, 64802.0, 65986.0, 79003.0, 79023.0, 79027.0, 79074.0, 79577.0, 79635.0, 79664.0, 79670.0, 79710.0, 79736.0, 79892.0, 79898.0, 80012.0, 80314.0, 80318.0, 80704.0, 80705.0, 80854.0, 81542.0, 81671.0, 81930.0, 84060.0, 84191.0, 84267.0, 84298.0, 84324.0, 84328.0, 84437.0, 84640.0, 84641.0, 84888.0, 84919.0, 84950.0, 84986.0, 85463.0, 90268.0, 90321.0, 90390.0, 90459.0, 90799.0, 91392.0, 92667.0, 93587.0, 112495.0, 112858.0, 113251.0, 113402.0, 114885.0, 114907.0, 115004.0, 115106.0, 116228.0, 116254.0, 116441.0, 118429.0, 119504.0, 121441.0, 121457.0, 122769.0, 122809.0, 124491.0, 124961.0, 126069.0, 128710.0, 129531.0, 130162.0, 130355.0, 133619.0, 134187.0, 135293.0, 137492.0, 140886.0, 144245.0, 144363.0, 145482.0, 147657.0, 148156.0, 148362.0, 149041.0, 150274.0, 150275.0, 150962.0, 151188.0, 152137.0, 154007.0, 154791.0, 157777.0, 163786.0, 163859.0, 165324.0, 167691.0, 171546.0, 192669.0, 196441.0, 200894.0, 201725.0, 201973.0, 219285.0, 245711.0, 246184.0, 252983.0, 254225.0, 257218.0, 284391.0, 285349.0, 286410.0, 286451.0, 339324.0, 348995.0, 374354.0, 375287.0, 389677.0, 401494.0, 403341.0 
GO:0046872 MF 3.54e-25 130/621  2297/29107 D04 metal ion binding                        93.0, 330.0, 580.0, 1466.0, 1763.0, 2110.0, 2122.0, 3998.0, 4089.0, 4090.0, 4729.0, 4850.0, 5501.0, 5558.0, 5828.0, 6093.0, 6392.0, 6738.0, 6868.0, 7543.0, 7572.0, 7576.0, 7587.0, 7700.0, 7741.0, 7769.0, 7771.0, 8493.0, 8819.0, 9169.0, 9422.0, 9692.0, 9849.0, 9877.0, 10010.0, 10201.0, 10224.0, 10390.0, 10668.0, 10780.0, 22807.0, 22847.0, 22890.0, 22978.0, 23411.0, 23429.0, 23469.0, 23527.0, 29066.0, 29072.0, 30832.0, 51065.0, 51276.0, 51317.0, 51320.0, 51426.0, 51710.0, 54901.0, 55233.0, 55252.0, 55274.0, 55646.0, 55762.0, 55904.0, 56242.0, 57117.0, 57472.0, 57573.0, 57684.0, 59348.0, 65986.0, 79027.0, 79788.0, 79898.0, 80264.0, 83591.0, 84191.0, 84622.0, 84671.0, 85463.0, 90317.0, 90321.0, 90338.0, 90459.0, 90576.0, 91392.0, 93134.0, 115004.0, 118429.0, 124961.0, 125893.0, 126017.0, 126069.0, 147657.0, 147694.0, 147948.0, 148156.0, 150274.0, 150962.0, 154007.0, 154214.0, 162963.0, 163115.0, 168850.0, 170959.0, 192669.0, 196441.0, 254225.0, 257218.0, 284371.0, 284391.0, 284443.0, 285349.0, 339318.0, 339324.0, 339327.0, 339500.0, 345462.0, 347344.0, 359948.0, 388523.0, 388536.0, 388561.0, 403341.0, 643136.0, 643836.0, 100131827.0, 100381270.0, 101060200.0, 110116772.0 
GO:0000978 MF 1.05e-12  66/621  1178/29107 D09 RNA polymerase II cis-regulatory region sequence-specific DNA binding 2005.0, 2122.0, 2551.0, 4089.0, 4090.0, 4780.0, 5241.0, 5396.0, 7572.0, 7576.0, 7587.0, 7700.0, 7741.0, 7769.0, 7771.0, 9422.0, 10780.0, 22807.0, 22890.0, 23269.0, 23411.0, 26959.0, 30832.0, 51276.0, 51351.0, 55749.0, 55762.0, 56242.0, 57573.0, 57684.0, 59348.0, 64376.0, 79027.0, 79788.0, 79898.0, 80264.0, 84622.0, 84671.0, 90317.0, 90338.0, 91392.0, 93134.0, 125893.0, 126017.0, 134187.0, 147657.0, 147694.0, 162963.0, 170959.0, 284371.0, 284443.0, 285349.0, 339318.0, 339324.0, 339327.0, 339500.0, 345462.0, 347344.0, 388523.0, 388536.0, 388561.0, 403341.0, 643836.0, 100131827.0, 109504726.0, 110116772.0 
GO:0003723 MF 9.57e-11  69/621  1389/29107 D04 RNA binding                              580.0, 831.0, 1763.0, 1787.0, 3151.0, 3187.0, 3189.0, 3895.0, 4850.0, 5052.0, 5411.0, 5501.0, 5586.0, 5930.0, 6170.0, 6207.0, 6210.0, 6224.0, 6738.0, 7178.0, 7514.0, 8087.0, 9169.0, 9782.0, 9877.0, 10146.0, 10179.0, 10436.0, 10914.0, 23272.0, 23318.0, 25929.0, 25957.0, 26065.0, 26959.0, 29066.0, 29896.0, 51065.0, 51077.0, 51320.0, 53981.0, 54726.0, 55035.0, 55119.0, 55596.0, 55602.0, 55646.0, 55749.0, 55760.0, 56647.0, 57472.0, 57532.0, 60313.0, 63931.0, 79670.0, 79736.0, 84060.0, 84298.0, 84324.0, 84950.0, 91351.0, 93587.0, 113251.0, 128061.0, 140886.0, 149041.0, 192669.0, 375287.0, 389677.0 
GO:0000981 MF 1.20e-10  64/621  1242/29107 D03 DNA-binding transcription factor activity, RNA polymerase II-specific 1112.0, 2005.0, 2551.0, 2969.0, 4089.0, 4090.0, 4780.0, 5241.0, 5396.0, 7539.0, 7570.0, 7572.0, 7576.0, 7587.0, 7700.0, 7741.0, 9422.0, 9849.0, 10224.0, 10780.0, 23269.0, 26959.0, 30832.0, 51276.0, 51351.0, 51710.0, 55762.0, 56242.0, 57573.0, 79027.0, 79788.0, 80264.0, 84671.0, 90317.0, 90338.0, 90576.0, 91392.0, 93134.0, 124961.0, 125893.0, 126017.0, 126069.0, 134187.0, 147657.0, 147694.0, 147948.0, 148156.0, 162963.0, 170959.0, 284391.0, 339318.0, 339324.0, 339327.0, 339500.0, 345462.0, 347344.0, 388523.0, 388536.0, 388561.0, 403341.0, 100381270.0, 101060200.0, 109504726.0, 110116772.0 
GO:0003677 MF 2.06e-06  43/621   921/29107 D04 DNA binding                              1060.0, 1105.0, 1407.0, 1763.0, 2005.0, 2072.0, 2122.0, 2969.0, 3150.0, 4089.0, 4780.0, 5241.0, 5411.0, 5558.0, 5927.0, 6654.0, 6917.0, 7486.0, 7570.0, 8819.0, 10146.0, 22847.0, 23075.0, 23429.0, 50809.0, 51317.0, 54469.0, 54962.0, 55252.0, 55646.0, 59348.0, 60313.0, 64215.0, 80012.0, 83591.0, 84324.0, 90321.0, 112495.0, 115004.0, 157777.0, 163115.0, 168850.0, 257218.0 
GO:0003682 MF 1.35e-05  24/621   418/29107 D02 chromatin binding                        2005.0, 2551.0, 3150.0, 3151.0, 4089.0, 6322.0, 7486.0, 9324.0, 10051.0, 10389.0, 10735.0, 23272.0, 25836.0, 25842.0, 51317.0, 54454.0, 54799.0, 55252.0, 79892.0, 80012.0, 80854.0, 115004.0, 170959.0, 201973.0 
GO:0008270 MF 3.67e-05  36/621   810/29107 D06 zinc ion binding                         868.0, 3987.0, 4193.0, 4214.0, 5193.0, 5229.0, 5241.0, 5927.0, 5930.0, 6917.0, 7189.0, 7402.0, 7539.0, 7570.0, 8658.0, 9031.0, 9205.0, 9317.0, 9782.0, 10802.0, 23318.0, 23586.0, 51351.0, 54469.0, 54799.0, 55596.0, 64376.0, 79670.0, 79710.0, 79830.0, 80012.0, 84085.0, 89122.0, 149041.0, 201973.0, 109504726.0 
GO:0042393 MF 6.14e-05  13/621   166/29107 D03 histone binding                          5927.0, 6322.0, 8520.0, 8658.0, 9031.0, 10389.0, 23411.0, 25842.0, 54454.0, 54799.0, 55196.0, 55274.0, 80012.0 
GO:0035198 MF 6.24e-05   6/621    33/29107 D06 miRNA binding                            9782.0, 23318.0, 29066.0, 79670.0, 149041.0, 192669.0 
```
