## Supplementary material for "Transcriptional and genetic sex differences for schizophrenia across the dorsolateral prefrontal cortex, hippocampus, and caudate nucleus": Data S4: GO_analysis_module_midnightblue.txt

```
GO:0005829 CC 2.47e-12  88/234  5293/29107 D02 cytosol                                  226.0, 327.0, 398.0, 738.0, 818.0, 1212.0, 1639.0, 2193.0, 2582.0, 2644.0, 2664.0, 3029.0, 3069.0, 3208.0, 3795.0, 4723.0, 4779.0, 5050.0, 5214.0, 5300.0, 5434.0, 5518.0, 5536.0, 5590.0, 5709.0, 5881.0, 6620.0, 6804.0, 6843.0, 7001.0, 7070.0, 7264.0, 7283.0, 7453.0, 8078.0, 8266.0, 8340.0, 8536.0, 8775.0, 9040.0, 9093.0, 9296.0, 9681.0, 9715.0, 9927.0, 10043.0, 10121.0, 10273.0, 10383.0, 10419.0, 10452.0, 10533.0, 10814.0, 10856.0, 11021.0, 11313.0, 11336.0, 22907.0, 23583.0, 23770.0, 26100.0, 26155.0, 26270.0, 28989.0, 29101.0, 30845.0, 50861.0, 51160.0, 51295.0, 51428.0, 55593.0, 55611.0, 57704.0, 65009.0, 79094.0, 79176.0, 80142.0, 80331.0, 81876.0, 83636.0, 84303.0, 84993.0, 85369.0, 90135.0, 93436.0, 116138.0, 149603.0, 246330.0 
GO:0005739 CC 7.53e-08  31/234  1307/29107 D05 mitochondrion                            740.0, 3029.0, 3421.0, 4191.0, 4723.0, 5188.0, 5300.0, 5518.0, 8402.0, 9093.0, 9673.0, 9927.0, 10131.0, 10452.0, 10873.0, 22907.0, 23464.0, 23770.0, 26073.0, 27349.0, 51102.0, 51295.0, 55572.0, 55753.0, 57128.0, 60314.0, 65009.0, 80142.0, 80331.0, 83636.0, 84303.0 
GO:0070062 CC 1.04e-07  42/234  2169/29107 D06 extracellular exosome                    226.0, 327.0, 381.0, 537.0, 2161.0, 3485.0, 3795.0, 4191.0, 4758.0, 5214.0, 5518.0, 5524.0, 5590.0, 5709.0, 5881.0, 6623.0, 7001.0, 7070.0, 7264.0, 7453.0, 8340.0, 8775.0, 9114.0, 9296.0, 10043.0, 10121.0, 10211.0, 10383.0, 10525.0, 10856.0, 11021.0, 11313.0, 11344.0, 23646.0, 51160.0, 55611.0, 66005.0, 78986.0, 81876.0, 85369.0, 127262.0, 441531.0 
GO:0016020 CC 1.59e-07  41/234  2121/29107 D02 membrane                                 103.0, 226.0, 398.0, 738.0, 818.0, 955.0, 1639.0, 2030.0, 2193.0, 2542.0, 4191.0, 4758.0, 5050.0, 5214.0, 5518.0, 5590.0, 5664.0, 5709.0, 8266.0, 8775.0, 9114.0, 9296.0, 10043.0, 10061.0, 10131.0, 10211.0, 10525.0, 10856.0, 23344.0, 23770.0, 26100.0, 51428.0, 55324.0, 57192.0, 64840.0, 66005.0, 79803.0, 80331.0, 81037.0, 83658.0, 89801.0 
GO:0098978 CC 5.95e-07  14/234   333/29107 D04 glutamatergic synapse                    2563.0, 3208.0, 5300.0, 5590.0, 6804.0, 8536.0, 8775.0, 10211.0, 10814.0, 50632.0, 53826.0, 57617.0, 64840.0, 79012.0 
GO:0005737 CC 7.01e-06  65/234  4724/29107 D02 cytoplasm                                103.0, 321.0, 381.0, 808.0, 818.0, 1639.0, 2193.0, 2644.0, 2664.0, 3069.0, 3208.0, 3795.0, 4191.0, 4758.0, 5050.0, 5214.0, 5300.0, 5518.0, 5524.0, 5590.0, 6620.0, 6623.0, 7001.0, 7283.0, 7453.0, 8266.0, 8303.0, 10043.0, 10121.0, 10273.0, 10383.0, 10419.0, 10533.0, 10856.0, 11040.0, 11313.0, 11344.0, 22907.0, 23386.0, 25864.0, 25876.0, 26270.0, 28989.0, 30845.0, 50861.0, 51160.0, 51295.0, 54870.0, 54985.0, 55572.0, 57179.0, 60314.0, 60626.0, 64781.0, 65009.0, 78986.0, 79094.0, 79142.0, 79176.0, 83658.0, 84926.0, 116138.0, 127262.0, 149603.0, 283871.0 
GO:0005765 CC 1.71e-05  12/234   331/29107 D07 lysosomal membrane                       4758.0, 5664.0, 9114.0, 9681.0, 10211.0, 23646.0, 57192.0, 57617.0, 64601.0, 79803.0, 80331.0, 155066.0 
GO:0031201 CC 4.16e-05   5/234    48/29107 D03 SNARE complex                            6804.0, 6843.0, 8775.0, 10814.0, 116841.0 
GO:0033180 CC 6.44e-05   2/234     2/29107 D04 proton-transporting V-type ATPase, V1 domain 537.0, 9296.0 
GO:0005759 CC 6.68e-05  12/234   381/29107 D05 mitochondrial matrix                     3029.0, 3421.0, 4191.0, 9093.0, 10131.0, 10873.0, 26073.0, 27349.0, 51102.0, 55753.0, 57128.0, 60314.0 
GO:0030426 CC 1.10e-04   7/234   134/29107 D03 growth cone                              808.0, 5664.0, 5881.0, 7070.0, 11336.0, 11344.0, 50861.0 
GO:0070033 CC 1.92e-04   2/234     3/29107 D04 synaptobrevin 2-SNAP-25-syntaxin-1a-complexin II complex 6804.0, 10814.0 
GO:0033181 CC 1.92e-04   2/234     3/29107 D05 plasma membrane proton-transporting V-type ATPase complex 537.0, 9114.0 
GO:0030672 CC 3.30e-04   5/234    74/29107 D08 synaptic vesicle membrane                808.0, 1212.0, 6843.0, 127262.0, 192683.0 
GO:0070044 CC 3.82e-04   2/234     4/29107 D04 synaptobrevin 2-SNAP-25-syntaxin-1a complex 6804.0, 8775.0 
GO:0005515 MF 3.33e-25 178/234 12418/29107 D02 protein binding                          103.0, 226.0, 321.0, 327.0, 381.0, 398.0, 537.0, 738.0, 740.0, 808.0, 818.0, 1212.0, 1639.0, 2161.0, 2193.0, 2542.0, 2563.0, 2644.0, 2664.0, 2801.0, 2962.0, 3029.0, 3049.0, 3069.0, 3208.0, 3421.0, 3485.0, 3795.0, 4723.0, 4758.0, 4779.0, 5050.0, 5188.0, 5214.0, 5300.0, 5434.0, 5518.0, 5524.0, 5536.0, 5590.0, 5646.0, 5664.0, 5709.0, 5881.0, 5993.0, 6324.0, 6620.0, 6623.0, 6804.0, 6843.0, 6919.0, 7001.0, 7070.0, 7216.0, 7260.0, 7264.0, 7283.0, 7301.0, 7453.0, 8078.0, 8266.0, 8340.0, 8402.0, 8536.0, 8775.0, 8861.0, 9040.0, 9093.0, 9114.0, 9275.0, 9296.0, 9399.0, 9715.0, 9806.0, 9927.0, 10043.0, 10121.0, 10131.0, 10211.0, 10273.0, 10383.0, 10419.0, 10452.0, 10525.0, 10533.0, 10534.0, 10814.0, 10856.0, 10904.0, 11021.0, 11040.0, 11072.0, 11313.0, 11336.0, 11344.0, 22907.0, 23344.0, 23386.0, 23583.0, 23640.0, 23646.0, 23770.0, 25844.0, 25876.0, 26073.0, 26100.0, 26155.0, 26270.0, 28989.0, 29101.0, 29928.0, 29944.0, 30845.0, 50512.0, 50632.0, 50861.0, 51160.0, 51295.0, 51310.0, 51428.0, 53826.0, 54870.0, 54946.0, 55324.0, 55565.0, 55611.0, 55753.0, 56970.0, 57128.0, 57179.0, 57192.0, 57470.0, 57617.0, 60314.0, 60626.0, 64601.0, 64781.0, 65009.0, 66005.0, 78986.0, 79089.0, 79094.0, 79095.0, 79137.0, 79142.0, 79176.0, 79803.0, 79932.0, 79947.0, 80023.0, 80142.0, 80331.0, 80775.0, 81037.0, 81876.0, 83638.0, 83658.0, 83692.0, 83746.0, 84303.0, 84892.0, 84993.0, 85359.0, 85369.0, 89927.0, 113655.0, 116138.0, 116841.0, 149603.0, 162427.0, 162989.0, 192683.0, 201254.0, 219541.0, 246330.0, 285613.0, 326624.0, 333926.0 
```
