## Supplementary material for "Transcriptional and genetic sex differences for schizophrenia across the dorsolateral prefrontal cortex, hippocampus, and caudate nucleus": Data S4: GO_analysis_module_pink.txt

```
GO:0007268 BP 3.67e-08  20/538   245/29107 D07 chemical synaptic transmission           40.0, 320.0, 773.0, 777.0, 1816.0, 2560.0, 2902.0, 3350.0, 3354.0, 3360.0, 4884.0, 5100.0, 5582.0, 6853.0, 8927.0, 9568.0, 10497.0, 56123.0, 56125.0, 57468.0 
GO:0018105 BP 6.94e-07  15/538   170/29107 D09 peptidyl-serine phosphorylation          2475.0, 5170.0, 5566.0, 5578.0, 5582.0, 5603.0, 5616.0, 8851.0, 22853.0, 23031.0, 53944.0, 57118.0, 166614.0, 204851.0, 375449.0 
GO:0007411 BP 6.94e-07  15/538   170/29107 D04 axon guidance                            1400.0, 1826.0, 1944.0, 1948.0, 1949.0, 2909.0, 3897.0, 6469.0, 6585.0, 6586.0, 7204.0, 8851.0, 8997.0, 10505.0, 151449.0 
GO:2000311 BP 1.21e-06   6/538    20/29107 D09 regulation of AMPA receptor activity     10368.0, 10369.0, 59283.0, 80863.0, 146395.0, 729993.0 
GO:0007274 BP 1.21e-06   6/538    20/29107 D08 neuromuscular synaptic transmission      104.0, 1960.0, 5864.0, 6812.0, 23085.0, 23504.0 
GO:0006886 BP 1.37e-06  19/538   280/29107 D06 intracellular protein transport          161.0, 320.0, 4943.0, 6812.0, 8120.0, 8907.0, 8924.0, 11138.0, 22895.0, 23163.0, 23216.0, 23339.0, 55633.0, 81609.0, 112755.0, 112936.0, 129049.0, 143187.0, 146923.0 
GO:0048167 BP 3.51e-06   8/538    50/29107 D07 regulation of synaptic plasticity        2185.0, 2902.0, 4130.0, 5923.0, 8831.0, 9783.0, 23085.0, 26037.0 
GO:0048240 BP 3.93e-06   6/538    24/29107 D05 sperm capacitation                       5566.0, 9389.0, 11057.0, 83853.0, 116369.0, 117155.0 
GO:0007269 BP 5.09e-06   6/538    25/29107 D08 neurotransmitter secretion               5799.0, 6812.0, 6853.0, 8224.0, 23025.0, 140679.0 
GO:0098693 BP 7.62e-06   4/538     8/29107 D06 regulation of synaptic vesicle cycle     5575.0, 6853.0, 8851.0, 8927.0 
GO:0070588 BP 9.00e-06  11/538   114/29107 D08 calcium ion transmembrane transport      491.0, 773.0, 775.0, 776.0, 777.0, 9254.0, 10368.0, 10369.0, 59283.0, 117155.0, 255022.0 
GO:2000300 BP 9.24e-06   7/538    41/29107 D09 regulation of synaptic vesicle exocytosis 107.0, 320.0, 5582.0, 5864.0, 6853.0, 9783.0, 84062.0 
GO:0060292 BP 1.09e-05   5/538    17/29107 D08 long-term synaptic depression            1816.0, 2185.0, 6812.0, 22941.0, 80863.0 
GO:0015816 BP 1.35e-05   4/538     9/29107 D08 glycine transport                        23428.0, 140679.0, 206358.0, 388662.0 
GO:0045762 BP 1.35e-05   4/538     9/29107 D06 positive regulation of adenylate cyclase activity 775.0, 776.0, 1816.0, 6786.0 
GO:0050804 BP 1.42e-05   8/538    60/29107 D06 modulation of chemical synaptic transmission 773.0, 1759.0, 2899.0, 5566.0, 5575.0, 5786.0, 23096.0, 114781.0 
GO:0006468 BP 1.89e-05  23/538   460/29107 D07 protein phosphorylation                  1612.0, 2185.0, 2475.0, 4882.0, 5170.0, 5566.0, 5575.0, 5578.0, 5582.0, 5616.0, 5786.0, 7204.0, 8814.0, 8997.0, 11214.0, 22853.0, 23235.0, 79705.0, 80863.0, 91807.0, 167359.0, 204851.0, 283455.0 
GO:0018107 BP 2.31e-05   8/538    64/29107 D09 peptidyl-threonine phosphorylation       2475.0, 5170.0, 5566.0, 5578.0, 8851.0, 11113.0, 22853.0, 204851.0 
GO:0019226 BP 2.61e-05   5/538    20/29107 D04 transmission of nerve impulse            1816.0, 10368.0, 10369.0, 59283.0, 146183.0 
GO:0071333 BP 3.24e-05   8/538    67/29107 D08 cellular response to glucose stimulus    2309.0, 3745.0, 4760.0, 5566.0, 8660.0, 10497.0, 23516.0, 65985.0 
GO:0016188 BP 3.44e-05   4/538    11/29107 D06 synaptic vesicle maturation              5864.0, 6812.0, 10497.0, 23025.0 
GO:0048013 BP 3.56e-05   7/538    50/29107 D08 ephrin receptor signaling pathway        1944.0, 1948.0, 1949.0, 8440.0, 8851.0, 8997.0, 26037.0 
GO:0090630 BP 5.63e-05  10/538   115/29107 D07 activation of GTPase activity            2185.0, 4943.0, 5923.0, 7248.0, 11138.0, 23216.0, 26037.0, 55633.0, 129049.0, 146923.0 
GO:0099525 BP 6.11e-05   3/538     5/29107 D11 presynaptic dense core vesicle exocytosis 6812.0, 10497.0, 23025.0 
GO:0031175 BP 6.52e-05  10/538   117/29107 D06 neuron projection development            2185.0, 3897.0, 5923.0, 8851.0, 23154.0, 66000.0, 84062.0, 85300.0, 114787.0, 157922.0 
GO:0007156 BP 6.52e-05  12/538   166/29107 D05 homophilic cell adhesion via plasma membrane adhesion molecules 1826.0, 3897.0, 5097.0, 5100.0, 9746.0, 22883.0, 54660.0, 56097.0, 56123.0, 56125.0, 56137.0, 57863.0 
GO:0035556 BP 6.98e-05  20/538   402/29107 D05 intracellular signal transduction        1606.0, 1612.0, 5170.0, 5578.0, 5582.0, 5603.0, 8997.0, 9628.0, 10497.0, 11113.0, 11214.0, 23025.0, 23031.0, 23235.0, 30837.0, 56776.0, 83593.0, 166614.0, 167359.0, 375449.0 
GO:2000463 BP 8.28e-05   5/538    25/29107 D08 positive regulation of excitatory postsynaptic potential 2185.0, 2902.0, 23316.0, 54434.0, 112755.0 
GO:0048790 BP 1.20e-04   3/538     6/29107 D07 maintenance of presynaptic active zone structure 5864.0, 8927.0, 23085.0 
GO:0050882 BP 1.20e-04   3/538     6/29107 D06 voluntary musculoskeletal movement       2475.0, 4130.0, 143187.0 
GO:0006904 BP 1.22e-04   5/538    27/29107 D06 vesicle docking involved in exocytosis   3745.0, 5864.0, 6812.0, 112755.0, 376267.0 
GO:0051968 BP 1.22e-04   5/538    27/29107 D08 positive regulation of synaptic transmission, glutamatergic 2185.0, 10368.0, 10369.0, 57616.0, 59283.0 
GO:0005886 CC 4.14e-25 179/538  4502/29107 D03 plasma membrane                          40.0, 87.0, 107.0, 108.0, 161.0, 286.0, 320.0, 357.0, 478.0, 491.0, 492.0, 773.0, 775.0, 776.0, 777.0, 867.0, 887.0, 925.0, 1606.0, 1612.0, 1729.0, 1759.0, 1804.0, 1816.0, 1826.0, 1944.0, 1948.0, 1949.0, 2036.0, 2120.0, 2560.0, 2675.0, 2821.0, 2830.0, 2887.0, 2888.0, 2899.0, 2902.0, 2909.0, 2925.0, 3350.0, 3354.0, 3360.0, 3667.0, 3680.0, 3745.0, 3746.0, 3756.0, 3897.0, 4088.0, 4363.0, 4482.0, 4836.0, 4882.0, 4884.0, 4985.0, 4992.0, 5097.0, 5100.0, 5141.0, 5170.0, 5297.0, 5362.0, 5493.0, 5575.0, 5578.0, 5582.0, 5786.0, 5791.0, 5799.0, 5864.0, 5923.0, 6469.0, 6541.0, 6548.0, 6709.0, 6710.0, 6780.0, 6786.0, 6812.0, 7007.0, 7248.0, 8396.0, 8470.0, 8567.0, 8648.0, 8650.0, 8660.0, 8831.0, 8851.0, 8907.0, 8924.0, 9057.0, 9208.0, 9228.0, 9254.0, 9568.0, 9628.0, 10021.0, 10057.0, 10368.0, 10369.0, 10497.0, 10505.0, 10579.0, 10888.0, 10970.0, 22839.0, 22941.0, 23025.0, 23037.0, 23180.0, 23368.0, 23428.0, 23504.0, 23516.0, 25999.0, 26011.0, 26037.0, 26470.0, 26507.0, 27242.0, 29780.0, 30837.0, 50937.0, 51764.0, 53944.0, 54434.0, 54566.0, 54805.0, 55968.0, 56776.0, 57030.0, 57156.0, 57451.0, 57468.0, 57476.0, 57535.0, 57578.0, 57616.0, 57670.0, 57699.0, 57863.0, 59283.0, 64582.0, 79057.0, 79888.0, 83660.0, 83661.0, 84062.0, 85455.0, 91584.0, 112755.0, 113146.0, 114787.0, 116369.0, 117155.0, 128674.0, 140679.0, 140885.0, 145567.0, 146183.0, 146395.0, 147179.0, 151835.0, 196500.0, 200734.0, 205147.0, 206358.0, 222662.0, 283455.0, 283576.0, 284348.0, 286046.0, 341350.0, 343702.0, 376267.0, 401994.0, 440435.0 
GO:0098978 CC 1.93e-17  36/538   333/29107 D04 glutamatergic synapse                    87.0, 107.0, 320.0, 491.0, 492.0, 1759.0, 1948.0, 1949.0, 1994.0, 2185.0, 2475.0, 2899.0, 4884.0, 5100.0, 5575.0, 6780.0, 6812.0, 8224.0, 8650.0, 8831.0, 8927.0, 9228.0, 9722.0, 9746.0, 9912.0, 10160.0, 10368.0, 10369.0, 22839.0, 22883.0, 80863.0, 84062.0, 146395.0, 347730.0, 388662.0, 729993.0 
GO:0030425 CC 3.52e-14  36/538   423/29107 D05 dendrite                                 108.0, 775.0, 1620.0, 1826.0, 2185.0, 2475.0, 2560.0, 2899.0, 2902.0, 3064.0, 3350.0, 3354.0, 3360.0, 3745.0, 3756.0, 3897.0, 4130.0, 4135.0, 5100.0, 5582.0, 6780.0, 6853.0, 8470.0, 8851.0, 8927.0, 9746.0, 9912.0, 10160.0, 10368.0, 10505.0, 23154.0, 51764.0, 57451.0, 66000.0, 85300.0, 140679.0 
GO:0014069 CC 1.22e-12  26/538   248/29107 D04 postsynaptic density                     775.0, 2185.0, 2902.0, 5170.0, 5582.0, 6853.0, 7248.0, 8224.0, 8440.0, 8831.0, 8851.0, 8927.0, 8997.0, 9228.0, 9743.0, 9912.0, 9922.0, 10505.0, 22941.0, 26037.0, 29102.0, 53335.0, 59283.0, 66000.0, 84062.0, 729993.0 
GO:0005829 CC 1.18e-11 162/538  5293/29107 D02 cytosol                                  87.0, 104.0, 161.0, 286.0, 311.0, 320.0, 867.0, 990.0, 1352.0, 1400.0, 1606.0, 1729.0, 1730.0, 1994.0, 2036.0, 2120.0, 2185.0, 2309.0, 2475.0, 2762.0, 2802.0, 2821.0, 2887.0, 2888.0, 2909.0, 3064.0, 3096.0, 3667.0, 3797.0, 3899.0, 4088.0, 4130.0, 4306.0, 4482.0, 4836.0, 4862.0, 5141.0, 5153.0, 5170.0, 5297.0, 5493.0, 5522.0, 5528.0, 5566.0, 5575.0, 5578.0, 5582.0, 5603.0, 5864.0, 5923.0, 6469.0, 6709.0, 6710.0, 6780.0, 6812.0, 6853.0, 7111.0, 7204.0, 7248.0, 7371.0, 8237.0, 8396.0, 8440.0, 8567.0, 8648.0, 8660.0, 8729.0, 8831.0, 8851.0, 8907.0, 8924.0, 8974.0, 8997.0, 9208.0, 9435.0, 9611.0, 9628.0, 9682.0, 9683.0, 9688.0, 9722.0, 9743.0, 9851.0, 9887.0, 9901.0, 9912.0, 9980.0, 10075.0, 10160.0, 10369.0, 10497.0, 10579.0, 10725.0, 10726.0, 10970.0, 11113.0, 11143.0, 11214.0, 11332.0, 22853.0, 22895.0, 22941.0, 23037.0, 23072.0, 23112.0, 23154.0, 23185.0, 23332.0, 23367.0, 23368.0, 25966.0, 25999.0, 26010.0, 26040.0, 26249.0, 26523.0, 26999.0, 27154.0, 29102.0, 29780.0, 30837.0, 50807.0, 53944.0, 54434.0, 54545.0, 54551.0, 54566.0, 55275.0, 55662.0, 55690.0, 55809.0, 55844.0, 55968.0, 56252.0, 56776.0, 57510.0, 57646.0, 60312.0, 63893.0, 64771.0, 65985.0, 79705.0, 80790.0, 81609.0, 81610.0, 84062.0, 91807.0, 112755.0, 112936.0, 113130.0, 113146.0, 129049.0, 133522.0, 143187.0, 145567.0, 147179.0, 200734.0, 204851.0, 221692.0, 283455.0, 284252.0, 644150.0 
GO:0045202 CC 1.75e-10  30/538   407/29107 D03 synapse                                  104.0, 478.0, 726.0, 773.0, 777.0, 1759.0, 1816.0, 1826.0, 1917.0, 1960.0, 2560.0, 2902.0, 3350.0, 3354.0, 3360.0, 4130.0, 8470.0, 22895.0, 23085.0, 23504.0, 26999.0, 54434.0, 56123.0, 56125.0, 57451.0, 57468.0, 83660.0, 85300.0, 221692.0, 729993.0 
GO:0005887 CC 8.40e-10  61/538  1413/29107 D04 integral component of plasma membrane    40.0, 107.0, 108.0, 491.0, 492.0, 775.0, 925.0, 1816.0, 1826.0, 1948.0, 1949.0, 2560.0, 2830.0, 2899.0, 2902.0, 2925.0, 3350.0, 3354.0, 3360.0, 3756.0, 4363.0, 4882.0, 4985.0, 5097.0, 5100.0, 5362.0, 5786.0, 5799.0, 6541.0, 6548.0, 6786.0, 8506.0, 9057.0, 9293.0, 9568.0, 10057.0, 10505.0, 10888.0, 22853.0, 23428.0, 23516.0, 26011.0, 27242.0, 50937.0, 54660.0, 56097.0, 56123.0, 56125.0, 56137.0, 57451.0, 57468.0, 57535.0, 83850.0, 91584.0, 116369.0, 128674.0, 140885.0, 219527.0, 222865.0, 255022.0, 388662.0 
GO:0005737 CC 2.70e-09 141/538  4724/29107 D02 cytoplasm                                87.0, 104.0, 107.0, 108.0, 311.0, 320.0, 491.0, 726.0, 773.0, 775.0, 990.0, 1107.0, 1612.0, 1620.0, 1729.0, 1749.0, 1759.0, 1917.0, 1994.0, 2185.0, 2309.0, 2475.0, 2560.0, 2762.0, 2830.0, 2887.0, 2888.0, 2902.0, 3064.0, 3360.0, 3667.0, 4088.0, 4130.0, 4209.0, 4482.0, 4760.0, 4836.0, 4858.0, 4948.0, 5170.0, 5297.0, 5493.0, 5566.0, 5575.0, 5578.0, 5603.0, 5784.0, 5791.0, 6548.0, 6780.0, 6812.0, 7204.0, 7248.0, 7371.0, 8440.0, 8567.0, 8650.0, 8814.0, 8851.0, 8924.0, 8997.0, 9208.0, 9568.0, 9645.0, 9825.0, 9887.0, 9898.0, 9901.0, 9915.0, 9921.0, 10075.0, 10579.0, 10614.0, 10658.0, 10726.0, 11113.0, 22924.0, 23024.0, 23037.0, 23072.0, 23085.0, 23096.0, 23180.0, 23235.0, 23281.0, 23339.0, 23345.0, 23367.0, 23368.0, 23428.0, 23613.0, 25819.0, 25893.0, 25999.0, 26010.0, 26011.0, 26037.0, 26523.0, 26999.0, 27242.0, 27339.0, 29780.0, 51804.0, 53335.0, 53944.0, 54434.0, 54545.0, 54566.0, 55662.0, 56243.0, 56776.0, 56919.0, 57118.0, 57504.0, 57510.0, 63893.0, 64771.0, 79705.0, 80206.0, 80210.0, 80212.0, 81610.0, 83593.0, 83660.0, 83853.0, 84062.0, 85300.0, 91807.0, 113130.0, 113146.0, 129049.0, 152789.0, 157922.0, 166614.0, 204851.0, 283455.0, 340527.0, 375449.0, 375484.0, 376267.0, 387856.0 
GO:0030426 CC 4.07e-09  16/538   134/29107 D03 growth cone                              867.0, 1400.0, 1826.0, 2185.0, 5923.0, 7248.0, 8851.0, 22853.0, 22941.0, 54434.0, 57451.0, 57616.0, 84062.0, 85300.0, 114787.0, 347730.0 
GO:0043197 CC 6.03e-09  17/538   157/29107 D06 dendritic spine                          40.0, 320.0, 2185.0, 2902.0, 5566.0, 8851.0, 9743.0, 9912.0, 10160.0, 22895.0, 22941.0, 23613.0, 26037.0, 26115.0, 50807.0, 57451.0, 84062.0 
GO:0005891 CC 2.11e-08   8/538    27/29107 D07 voltage-gated calcium channel complex    773.0, 775.0, 776.0, 777.0, 9254.0, 10368.0, 10369.0, 59283.0 
GO:0043005 CC 2.57e-08  24/538   339/29107 D04 neuron projection                        286.0, 2560.0, 2821.0, 2902.0, 4130.0, 4884.0, 4985.0, 5923.0, 8648.0, 8851.0, 9568.0, 22895.0, 22941.0, 23025.0, 26011.0, 26999.0, 55964.0, 57030.0, 57451.0, 57468.0, 57699.0, 84062.0, 85300.0, 140679.0 
GO:0048786 CC 3.05e-08   9/538    39/29107 D02 presynaptic active zone                  5864.0, 6853.0, 8927.0, 9783.0, 9912.0, 10497.0, 23025.0, 57030.0, 140679.0 
GO:0045211 CC 4.94e-08  15/538   139/29107 D05 postsynaptic membrane                    286.0, 2560.0, 2899.0, 2902.0, 3745.0, 9568.0, 9746.0, 10505.0, 22883.0, 22895.0, 22941.0, 23345.0, 57451.0, 84062.0, 729993.0 
GO:0030672 CC 1.14e-07  11/538    74/29107 D08 synaptic vesicle membrane                5799.0, 6853.0, 8224.0, 8927.0, 10497.0, 22895.0, 23025.0, 57030.0, 80863.0, 84062.0, 140679.0 
GO:0098685 CC 1.98e-07  11/538    78/29107 D04 Schaffer collateral - CA1 synapse        107.0, 320.0, 5575.0, 5786.0, 6853.0, 8927.0, 10368.0, 10369.0, 23096.0, 84062.0, 146395.0 
GO:0030424 CC 2.02e-07  22/538   324/29107 D05 axon                                     478.0, 1826.0, 2899.0, 3064.0, 3745.0, 3746.0, 3897.0, 4130.0, 4135.0, 5864.0, 6812.0, 6853.0, 8567.0, 8851.0, 8927.0, 26115.0, 27242.0, 66000.0, 84062.0, 85300.0, 112755.0, 347730.0 
GO:0099061 CC 2.08e-07   9/538    48/29107 D08 integral component of postsynaptic density membrane 107.0, 1949.0, 4985.0, 9746.0, 10368.0, 10369.0, 22883.0, 146395.0, 729993.0 
GO:0008021 CC 5.91e-07  13/538   125/29107 D09 synaptic vesicle                         320.0, 1759.0, 2902.0, 5864.0, 6853.0, 8224.0, 8927.0, 9922.0, 22895.0, 112755.0, 143187.0, 376267.0, 388662.0 
GO:0098982 CC 3.00e-06   9/538    65/29107 D04 GABA-ergic synapse                       491.0, 492.0, 2560.0, 8927.0, 9746.0, 22883.0, 140679.0, 347730.0, 388662.0 
GO:0098839 CC 7.79e-06   7/538    40/29107 D06 postsynaptic density membrane            491.0, 775.0, 3756.0, 10368.0, 10369.0, 59283.0, 80863.0 
GO:0048471 CC 3.15e-05  30/538   713/29107 D02 perinuclear region of cytoplasm          320.0, 867.0, 2185.0, 3064.0, 3756.0, 4135.0, 5141.0, 5566.0, 5578.0, 5582.0, 5864.0, 6548.0, 6812.0, 7248.0, 8470.0, 8851.0, 9722.0, 10021.0, 10970.0, 11214.0, 22853.0, 23368.0, 25819.0, 26999.0, 55275.0, 55662.0, 56776.0, 85300.0, 143187.0, 376267.0 
GO:0043025 CC 4.00e-05  19/538   355/29107 D03 neuronal cell body                       40.0, 478.0, 773.0, 1620.0, 1826.0, 1917.0, 2185.0, 2475.0, 3897.0, 4130.0, 5153.0, 6780.0, 8470.0, 8851.0, 22853.0, 22941.0, 23154.0, 57468.0, 143187.0 
GO:0048787 CC 5.08e-05   4/538    12/29107 D05 presynaptic active zone membrane         320.0, 6812.0, 8506.0, 112755.0 
GO:0016323 CC 9.77e-05  14/538   228/29107 D04 basolateral plasma membrane              286.0, 491.0, 4363.0, 6541.0, 6548.0, 8650.0, 9057.0, 10057.0, 23428.0, 23516.0, 54805.0, 55966.0, 196500.0, 255022.0 
GO:0005794 CC 1.49e-04  36/538   988/29107 D05 Golgi apparatus                          320.0, 478.0, 867.0, 1759.0, 2802.0, 3064.0, 6469.0, 6853.0, 7799.0, 8120.0, 8720.0, 8729.0, 9215.0, 9435.0, 9743.0, 9777.0, 10497.0, 11044.0, 22853.0, 22895.0, 23163.0, 23332.0, 23345.0, 23613.0, 55275.0, 55690.0, 57451.0, 79623.0, 79888.0, 79939.0, 85462.0, 129049.0, 143187.0, 222865.0, 283576.0, 376267.0 
GO:0043204 CC 1.82e-04  11/538   158/29107 D02 perikaryon                               460.0, 775.0, 1400.0, 2899.0, 3745.0, 3756.0, 5170.0, 8851.0, 10505.0, 23154.0, 57699.0 
GO:0005856 CC 1.97e-04  19/538   401/29107 D05 cytoskeleton                             286.0, 357.0, 2036.0, 2185.0, 5493.0, 5784.0, 6812.0, 6853.0, 7111.0, 9208.0, 10160.0, 10970.0, 11113.0, 23345.0, 26249.0, 54434.0, 54566.0, 80206.0, 166614.0 
GO:0016020 CC 2.07e-04  63/538  2121/29107 D02 membrane                                 108.0, 311.0, 478.0, 1606.0, 1759.0, 1826.0, 1994.0, 2475.0, 2802.0, 2821.0, 3360.0, 4363.0, 5141.0, 5170.0, 5297.0, 5493.0, 5566.0, 5786.0, 6541.0, 6709.0, 6734.0, 6780.0, 7111.0, 7248.0, 8729.0, 8851.0, 8907.0, 8924.0, 9611.0, 9688.0, 9777.0, 9922.0, 10057.0, 10075.0, 10497.0, 10505.0, 10594.0, 10658.0, 10970.0, 11113.0, 11138.0, 11214.0, 23154.0, 23185.0, 23332.0, 23339.0, 23367.0, 26999.0, 27339.0, 51303.0, 54545.0, 55275.0, 55379.0, 57168.0, 57476.0, 79888.0, 80863.0, 112755.0, 140885.0, 196500.0, 222662.0, 286046.0, 343702.0 
GO:0048788 CC 2.08e-04   3/538     7/29107 D07 cytoskeleton of presynaptic active zone  8927.0, 9783.0, 23085.0 
GO:0015629 CC 2.16e-04  14/538   246/29107 D06 actin cytoskeleton                       1612.0, 2909.0, 4482.0, 6710.0, 8470.0, 8997.0, 9743.0, 11214.0, 26037.0, 29780.0, 56776.0, 60312.0, 83660.0, 91807.0 
GO:0060076 CC 2.82e-04   5/538    32/29107 D04 excitatory synapse                       2902.0, 8927.0, 10368.0, 57030.0, 347730.0 
GO:0031594 CC 3.11e-04   7/538    70/29107 D04 neuromuscular junction                   5566.0, 8851.0, 10497.0, 22839.0, 23024.0, 23025.0, 112755.0 
GO:0098686 CC 3.28e-04   5/538    33/29107 D05 hippocampal mossy fiber to CA3 synapse   107.0, 1949.0, 5575.0, 10369.0, 84062.0 
GO:0010008 CC 3.38e-04  13/538   227/29107 D06 endosome membrane                        1185.0, 2888.0, 4948.0, 8650.0, 9743.0, 10057.0, 23154.0, 23163.0, 55275.0, 64582.0, 66000.0, 84062.0, 376267.0 
GO:0019898 CC 3.39e-04   7/538    71/29107 D02 extrinsic component of membrane          2675.0, 4836.0, 7204.0, 8997.0, 9628.0, 22895.0, 152789.0 
GO:0005654 CC 3.74e-04  99/538  3805/29107 D02 nucleoplasm                              104.0, 311.0, 863.0, 990.0, 1107.0, 1759.0, 1960.0, 1994.0, 2290.0, 2309.0, 2475.0, 2802.0, 2821.0, 3064.0, 3096.0, 3667.0, 3899.0, 4088.0, 4209.0, 4306.0, 4482.0, 4760.0, 4862.0, 5097.0, 5141.0, 5528.0, 5566.0, 5578.0, 5784.0, 6548.0, 6812.0, 6942.0, 7799.0, 8237.0, 8396.0, 8648.0, 8814.0, 8851.0, 8924.0, 8974.0, 8997.0, 9435.0, 9611.0, 9682.0, 9743.0, 9825.0, 9915.0, 10075.0, 10336.0, 10579.0, 10594.0, 10614.0, 10658.0, 10725.0, 10726.0, 10739.0, 11044.0, 11143.0, 11332.0, 23112.0, 23248.0, 23314.0, 23326.0, 23345.0, 23368.0, 23613.0, 23641.0, 25819.0, 25885.0, 26010.0, 26040.0, 26523.0, 27339.0, 29102.0, 29841.0, 53335.0, 54856.0, 55662.0, 55809.0, 55924.0, 55968.0, 56252.0, 56919.0, 57504.0, 57510.0, 57616.0, 57646.0, 63893.0, 79605.0, 80212.0, 80790.0, 81609.0, 84916.0, 84969.0, 113130.0, 133522.0, 147179.0, 204851.0, 284252.0 
GO:0043195 CC 4.26e-04   6/538    53/29107 D03 terminal bouton                          2899.0, 2902.0, 5799.0, 5864.0, 10497.0, 23025.0 
GO:0030285 CC 4.35e-04   5/538    35/29107 D05 integral component of synaptic vesicle membrane 4985.0, 5799.0, 57030.0, 140679.0, 388662.0 
GO:0044306 CC 4.42e-04   4/538    20/29107 D02 neuron projection terminus               8927.0, 85300.0, 140679.0, 143187.0 
GO:0099056 CC 4.72e-04   6/538    54/29107 D06 integral component of presynaptic membrane 492.0, 1948.0, 1949.0, 3746.0, 3756.0, 4985.0 
GO:0005634 CC 6.18e-04 131/538  5386/29107 D05 nucleus                                  104.0, 107.0, 286.0, 320.0, 773.0, 863.0, 990.0, 1107.0, 1400.0, 1612.0, 1729.0, 1749.0, 1750.0, 1994.0, 2120.0, 2185.0, 2290.0, 2309.0, 2475.0, 2909.0, 3064.0, 3096.0, 3667.0, 3899.0, 4088.0, 4209.0, 4760.0, 4858.0, 4862.0, 5141.0, 5170.0, 5528.0, 5566.0, 5582.0, 5603.0, 5784.0, 5791.0, 6942.0, 7248.0, 7799.0, 8237.0, 8396.0, 8470.0, 8648.0, 8650.0, 8814.0, 8851.0, 8924.0, 8927.0, 9208.0, 9611.0, 9628.0, 9645.0, 9682.0, 9683.0, 9722.0, 9887.0, 9898.0, 9915.0, 9921.0, 9935.0, 10075.0, 10336.0, 10594.0, 10614.0, 10658.0, 10725.0, 11044.0, 11143.0, 11214.0, 22864.0, 22883.0, 23037.0, 23216.0, 23281.0, 23316.0, 23345.0, 23368.0, 23613.0, 23641.0, 23648.0, 25819.0, 25966.0, 25999.0, 26011.0, 26523.0, 26999.0, 27339.0, 29102.0, 29841.0, 30837.0, 51804.0, 53335.0, 53944.0, 54551.0, 54856.0, 55662.0, 55809.0, 55924.0, 55968.0, 56252.0, 56776.0, 56919.0, 56978.0, 57118.0, 57451.0, 57510.0, 57616.0, 57646.0, 63893.0, 64771.0, 78990.0, 79605.0, 83593.0, 84062.0, 84530.0, 84969.0, 112755.0, 113130.0, 113146.0, 133522.0, 139735.0, 152485.0, 204851.0, 221692.0, 256051.0, 284252.0, 285676.0, 342132.0, 346157.0, 494470.0 
GO:0005952 CC 6.84e-04   3/538    10/29107 D03 cAMP-dependent protein kinase complex    5566.0, 5575.0, 5616.0 
GO:0042734 CC 6.95e-04   6/538    58/29107 D05 presynaptic membrane                     2899.0, 5100.0, 9783.0, 10497.0, 23025.0, 23085.0 
GO:1990454 CC 9.28e-04   3/538    11/29107 D08 L-type voltage-gated calcium channel complex 775.0, 776.0, 59283.0 
GO:0032281 CC 1.25e-03   4/538    26/29107 D07 AMPA glutamate receptor complex          10368.0, 10369.0, 59283.0, 729993.0 
GO:0005615 CC 8.54e-05  12/538  1708/29107 D02 extracellular space                      87.0, 2878.0, 6469.0, 6585.0, 6586.0, 10505.0, 130749.0, 151449.0, 151835.0, 347730.0, 399967.0, 442915.0 
GO:0005515 MF 1.66e-11 307/538 12418/29107 D02 protein binding                          40.0, 87.0, 104.0, 161.0, 286.0, 311.0, 320.0, 357.0, 478.0, 491.0, 492.0, 773.0, 775.0, 776.0, 863.0, 867.0, 887.0, 925.0, 990.0, 1107.0, 1400.0, 1612.0, 1620.0, 1729.0, 1759.0, 1816.0, 1826.0, 1917.0, 1944.0, 1948.0, 1949.0, 1994.0, 2036.0, 2120.0, 2185.0, 2290.0, 2309.0, 2475.0, 2762.0, 2802.0, 2821.0, 2878.0, 2887.0, 2888.0, 2902.0, 3064.0, 3096.0, 3350.0, 3354.0, 3360.0, 3667.0, 3745.0, 3746.0, 3756.0, 3797.0, 3897.0, 4088.0, 4130.0, 4135.0, 4209.0, 4306.0, 4482.0, 4760.0, 4836.0, 4862.0, 4882.0, 4943.0, 4948.0, 4985.0, 5141.0, 5153.0, 5170.0, 5297.0, 5362.0, 5493.0, 5522.0, 5528.0, 5535.0, 5566.0, 5575.0, 5578.0, 5582.0, 5603.0, 5784.0, 5786.0, 5791.0, 5864.0, 6469.0, 6541.0, 6548.0, 6585.0, 6709.0, 6710.0, 6780.0, 6786.0, 6812.0, 6942.0, 7204.0, 7248.0, 8237.0, 8396.0, 8440.0, 8470.0, 8506.0, 8567.0, 8648.0, 8650.0, 8660.0, 8729.0, 8831.0, 8851.0, 8907.0, 8924.0, 9057.0, 9172.0, 9208.0, 9228.0, 9293.0, 9389.0, 9568.0, 9611.0, 9628.0, 9645.0, 9682.0, 9683.0, 9688.0, 9722.0, 9743.0, 9746.0, 9777.0, 9783.0, 9825.0, 9851.0, 9887.0, 9898.0, 9901.0, 9912.0, 9915.0, 9921.0, 9922.0, 9935.0, 9980.0, 10075.0, 10160.0, 10336.0, 10369.0, 10497.0, 10594.0, 10614.0, 10658.0, 10725.0, 10726.0, 10742.0, 11113.0, 11138.0, 11143.0, 11214.0, 11332.0, 22839.0, 22853.0, 22864.0, 22883.0, 22895.0, 22924.0, 22941.0, 23031.0, 23072.0, 23085.0, 23112.0, 23154.0, 23163.0, 23185.0, 23199.0, 23216.0, 23235.0, 23276.0, 23281.0, 23314.0, 23326.0, 23332.0, 23339.0, 23345.0, 23349.0, 23367.0, 23368.0, 23428.0, 23613.0, 23641.0, 23648.0, 25885.0, 25999.0, 26011.0, 26037.0, 26040.0, 26249.0, 26507.0, 26523.0, 26999.0, 27154.0, 27242.0, 27339.0, 29102.0, 29780.0, 29841.0, 29906.0, 30837.0, 50807.0, 50937.0, 51334.0, 51363.0, 51764.0, 53944.0, 54434.0, 54455.0, 54471.0, 54545.0, 54551.0, 54887.0, 55275.0, 55379.0, 55633.0, 55662.0, 55690.0, 55809.0, 55844.0, 55964.0, 55966.0, 55968.0, 56252.0, 56919.0, 56978.0, 57504.0, 57510.0, 57616.0, 57624.0, 57646.0, 57863.0, 63893.0, 64582.0, 64757.0, 64771.0, 65985.0, 66000.0, 78990.0, 79669.0, 79705.0, 79939.0, 80206.0, 80212.0, 80790.0, 81609.0, 81610.0, 83593.0, 83660.0, 83850.0, 83853.0, 84062.0, 84071.0, 84530.0, 84916.0, 85300.0, 112755.0, 112936.0, 113130.0, 113146.0, 116369.0, 117155.0, 118490.0, 121256.0, 126298.0, 128674.0, 143187.0, 145483.0, 145567.0, 146395.0, 147179.0, 149986.0, 151449.0, 152485.0, 152789.0, 161502.0, 196500.0, 200734.0, 204851.0, 205147.0, 206358.0, 221692.0, 222255.0, 222662.0, 222865.0, 255022.0, 256051.0, 283450.0, 283455.0, 283576.0, 284252.0, 284348.0, 340527.0, 342132.0, 375484.0, 376267.0, 387856.0, 388662.0, 401994.0, 494470.0, 643853.0, 780776.0 
GO:0003779 MF 2.46e-08  21/538   263/29107 D04 actin binding                            357.0, 1729.0, 1730.0, 2036.0, 4130.0, 6709.0, 6710.0, 6853.0, 7111.0, 9645.0, 23345.0, 26249.0, 29780.0, 54434.0, 56776.0, 60312.0, 83660.0, 85462.0, 147179.0, 221692.0, 644150.0 
GO:0005245 MF 3.05e-08   9/538    39/29107 D09 voltage-gated calcium channel activity   773.0, 775.0, 776.0, 777.0, 9254.0, 10368.0, 10369.0, 59283.0, 255022.0 
GO:0106310 MF 3.01e-07  23/538   359/29107 D06 protein serine kinase activity           1612.0, 2475.0, 5170.0, 5566.0, 5578.0, 5582.0, 5603.0, 5616.0, 7204.0, 8814.0, 8997.0, 11113.0, 22853.0, 23031.0, 23235.0, 53944.0, 57118.0, 79705.0, 166614.0, 167359.0, 204851.0, 283455.0, 375449.0 
GO:0004674 MF 1.63e-06  23/538   396/29107 D06 protein serine/threonine kinase activity 1612.0, 2475.0, 5170.0, 5566.0, 5578.0, 5582.0, 5603.0, 5616.0, 7204.0, 8814.0, 8997.0, 11113.0, 22853.0, 23031.0, 23235.0, 53944.0, 57118.0, 79705.0, 166614.0, 167359.0, 204851.0, 283455.0, 375449.0 
GO:0005516 MF 5.61e-06  15/538   201/29107 D03 calmodulin binding                       107.0, 491.0, 492.0, 775.0, 1612.0, 2902.0, 3756.0, 4135.0, 5153.0, 6548.0, 6709.0, 10497.0, 23025.0, 57118.0, 157922.0 
GO:0003725 MF 7.13e-06   9/538    72/29107 D05 double-stranded RNA binding              87.0, 104.0, 1994.0, 6780.0, 9208.0, 23180.0, 26523.0, 29102.0, 56919.0 
GO:0046875 MF 1.03e-05   6/538    28/29107 D04 ephrin receptor binding                  867.0, 1944.0, 1948.0, 1949.0, 8851.0, 26037.0 
GO:0005509 MF 1.09e-05  31/538   704/29107 D05 calcium ion binding                      87.0, 311.0, 777.0, 867.0, 1606.0, 2902.0, 5097.0, 5100.0, 5535.0, 6469.0, 6585.0, 6586.0, 6709.0, 6786.0, 8851.0, 9746.0, 10497.0, 22883.0, 22895.0, 23025.0, 23105.0, 54660.0, 56097.0, 56123.0, 56125.0, 56137.0, 57451.0, 79057.0, 79888.0, 83850.0, 340527.0 
GO:0005524 MF 3.38e-05  50/538  1458/29107 D08 ATP binding                              107.0, 108.0, 478.0, 491.0, 492.0, 990.0, 1107.0, 1185.0, 1606.0, 1612.0, 2185.0, 2475.0, 3797.0, 4363.0, 4882.0, 5170.0, 5297.0, 5566.0, 5578.0, 5582.0, 5603.0, 5616.0, 6853.0, 7204.0, 7371.0, 8224.0, 8396.0, 8814.0, 8997.0, 10057.0, 11044.0, 11113.0, 22853.0, 23031.0, 23235.0, 53944.0, 54805.0, 56919.0, 57118.0, 63893.0, 65985.0, 79705.0, 91807.0, 124454.0, 166614.0, 167359.0, 204851.0, 283455.0, 375449.0, 653857.0 
```
