## Supplementary material for "Transcriptional and genetic sex differences for schizophrenia across the dorsolateral prefrontal cortex, hippocampus, and caudate nucleus": Data S4: GO_analysis_module_purple.txt

```
GO:0005829 CC 9.76e-14 133/393  5293/29107 D02 cytosol                                  25.0, 32.0, 118.0, 215.0, 274.0, 369.0, 392.0, 755.0, 1312.0, 1849.0, 1936.0, 2017.0, 2077.0, 2314.0, 2356.0, 2584.0, 2771.0, 3073.0, 3636.0, 4296.0, 4337.0, 4343.0, 4598.0, 4851.0, 4926.0, 4968.0, 5210.0, 5211.0, 5256.0, 5394.0, 5424.0, 5585.0, 5681.0, 5715.0, 5900.0, 5970.0, 5973.0, 5977.0, 6142.0, 6203.0, 6293.0, 6468.0, 6624.0, 6773.0, 6793.0, 7094.0, 7442.0, 8398.0, 8527.0, 9051.0, 9138.0, 9181.0, 9400.0, 9454.0, 9479.0, 9567.0, 9654.0, 9776.0, 9817.0, 10013.0, 10174.0, 10298.0, 10379.0, 10454.0, 10616.0, 10948.0, 11060.0, 11076.0, 11180.0, 22794.0, 22821.0, 22897.0, 23149.0, 23214.0, 23354.0, 23381.0, 23417.0, 23511.0, 25796.0, 26140.0, 26259.0, 26528.0, 26873.0, 29062.0, 29882.0, 29954.0, 50636.0, 51272.0, 51540.0, 54858.0, 54963.0, 55191.0, 55367.0, 55577.0, 55679.0, 55701.0, 55718.0, 55841.0, 55846.0, 56904.0, 57060.0, 57175.0, 60490.0, 79585.0, 79784.0, 79874.0, 79934.0, 80179.0, 80194.0, 80279.0, 80709.0, 83439.0, 83786.0, 84245.0, 84445.0, 84875.0, 85302.0, 91010.0, 91107.0, 93343.0, 113026.0, 113451.0, 116840.0, 116985.0, 126119.0, 132158.0, 196743.0, 197258.0, 200539.0, 201292.0, 283987.0, 353116.0, 100653515.0 
GO:0005654 CC 4.02e-09  94/393  3805/29107 D02 nucleoplasm                              25.0, 118.0, 333.0, 1059.0, 1198.0, 1464.0, 1849.0, 1912.0, 1936.0, 2077.0, 2145.0, 2314.0, 2771.0, 2976.0, 3978.0, 4125.0, 4595.0, 4851.0, 4926.0, 4968.0, 5253.0, 5394.0, 5424.0, 5425.0, 5585.0, 5715.0, 5725.0, 5970.0, 5977.0, 6199.0, 6203.0, 6603.0, 6625.0, 6773.0, 6929.0, 7709.0, 7919.0, 9130.0, 9328.0, 9400.0, 9580.0, 9785.0, 9817.0, 9869.0, 9880.0, 10013.0, 10212.0, 10379.0, 10401.0, 10948.0, 11129.0, 22794.0, 22897.0, 23149.0, 23214.0, 23383.0, 23598.0, 26528.0, 27434.0, 29115.0, 29882.0, 29954.0, 51043.0, 51231.0, 51497.0, 51588.0, 55367.0, 55718.0, 55846.0, 56904.0, 57654.0, 58190.0, 63935.0, 64745.0, 79869.0, 79894.0, 80709.0, 81669.0, 83439.0, 83786.0, 84164.0, 84245.0, 84787.0, 93343.0, 112398.0, 113878.0, 116985.0, 200014.0, 200186.0, 200539.0, 201292.0, 283899.0, 283989.0, 353116.0 
GO:0016020 CC 1.27e-07  59/393  2121/29107 D02 membrane                                 215.0, 274.0, 550.0, 1198.0, 1312.0, 1727.0, 2584.0, 2771.0, 2896.0, 2990.0, 3073.0, 4047.0, 4296.0, 5211.0, 5394.0, 5424.0, 5725.0, 6142.0, 6203.0, 6293.0, 6560.0, 9051.0, 9159.0, 9567.0, 9785.0, 9902.0, 10212.0, 10411.0, 10938.0, 11060.0, 11184.0, 23225.0, 23307.0, 23511.0, 26505.0, 29914.0, 51272.0, 51497.0, 51604.0, 55113.0, 55139.0, 56904.0, 57513.0, 57537.0, 57644.0, 79585.0, 79784.0, 79869.0, 80024.0, 80279.0, 80709.0, 84342.0, 84720.0, 90231.0, 126133.0, 221496.0, 283987.0, 376497.0, 399687.0 
GO:0005737 CC 4.72e-06  99/393  4724/29107 D02 cytoplasm                                25.0, 118.0, 215.0, 274.0, 392.0, 755.0, 949.0, 1727.0, 1849.0, 1936.0, 2017.0, 2314.0, 2356.0, 2584.0, 2771.0, 3978.0, 4355.0, 5394.0, 5585.0, 5715.0, 5970.0, 6199.0, 6203.0, 6624.0, 6837.0, 6929.0, 7011.0, 7919.0, 8527.0, 9051.0, 9138.0, 9181.0, 9400.0, 9423.0, 9454.0, 9479.0, 9580.0, 9817.0, 9869.0, 9895.0, 10013.0, 10174.0, 10212.0, 10298.0, 10379.0, 10401.0, 10938.0, 10948.0, 11060.0, 11076.0, 11078.0, 11180.0, 22846.0, 23148.0, 23149.0, 23214.0, 23381.0, 23417.0, 24139.0, 25796.0, 29914.0, 51231.0, 51588.0, 54961.0, 54963.0, 55139.0, 55191.0, 55367.0, 55679.0, 55841.0, 56904.0, 57060.0, 57175.0, 57217.0, 57513.0, 57701.0, 79171.0, 79869.0, 80179.0, 80199.0, 80279.0, 80725.0, 84173.0, 84875.0, 85451.0, 90933.0, 91010.0, 112398.0, 113451.0, 113878.0, 132158.0, 200186.0, 203286.0, 283987.0, 284004.0, 285590.0, 286204.0, 340371.0, 353116.0 
GO:0005634 CC 1.93e-05 107/393  5386/29107 D05 nucleus                                  25.0, 32.0, 118.0, 274.0, 1059.0, 1198.0, 1912.0, 1936.0, 2077.0, 2314.0, 2738.0, 3636.0, 3978.0, 4337.0, 4343.0, 4582.0, 4595.0, 4851.0, 4926.0, 4968.0, 5253.0, 5394.0, 5424.0, 5425.0, 5585.0, 5715.0, 5725.0, 5900.0, 5970.0, 5977.0, 6199.0, 6203.0, 6433.0, 6576.0, 6603.0, 6625.0, 6929.0, 7542.0, 7621.0, 7694.0, 7919.0, 8527.0, 9130.0, 9220.0, 9400.0, 9479.0, 9524.0, 9580.0, 9785.0, 9869.0, 9985.0, 10013.0, 10174.0, 10212.0, 10379.0, 10454.0, 11060.0, 11076.0, 11078.0, 22794.0, 22913.0, 23148.0, 23214.0, 23381.0, 23383.0, 23598.0, 27434.0, 29115.0, 29914.0, 51231.0, 51588.0, 51621.0, 54961.0, 54963.0, 55367.0, 55663.0, 55679.0, 57060.0, 57593.0, 58190.0, 63935.0, 79171.0, 79364.0, 79869.0, 79894.0, 80279.0, 81669.0, 83439.0, 84164.0, 84787.0, 84875.0, 91107.0, 92822.0, 92999.0, 112398.0, 113177.0, 113451.0, 114823.0, 116115.0, 200014.0, 200186.0, 220064.0, 284004.0, 285971.0, 340385.0, 374655.0, 643641.0 
GO:0043231 CC 1.08e-04  26/393   847/29107 D04 intracellular membrane-bounded organelle 755.0, 949.0, 1312.0, 1497.0, 2017.0, 2990.0, 3073.0, 3978.0, 4125.0, 4598.0, 5977.0, 9869.0, 10066.0, 10067.0, 10938.0, 10948.0, 26505.0, 51231.0, 79874.0, 80279.0, 80709.0, 81669.0, 91010.0, 116985.0, 200014.0, 220002.0 
GO:0005765 CC 1.84e-04  14/393   331/29107 D07 lysosomal membrane                       215.0, 949.0, 1497.0, 2896.0, 6560.0, 10948.0, 23334.0, 23503.0, 51092.0, 53373.0, 55846.0, 79036.0, 79726.0, 220002.0 
GO:0070062 CC 2.09e-04  50/393  2169/29107 D06 extracellular exosome                    392.0, 550.0, 633.0, 949.0, 1312.0, 1464.0, 1497.0, 2584.0, 2678.0, 2771.0, 2894.0, 2896.0, 2990.0, 3073.0, 3931.0, 4125.0, 4582.0, 4926.0, 5211.0, 5725.0, 5973.0, 6203.0, 6576.0, 6609.0, 6624.0, 6793.0, 7094.0, 8751.0, 10066.0, 10067.0, 10411.0, 10493.0, 10938.0, 11060.0, 25796.0, 55577.0, 56996.0, 57175.0, 58190.0, 79784.0, 80199.0, 80781.0, 83986.0, 84572.0, 93343.0, 113189.0, 144132.0, 200186.0, 283987.0, 286204.0 
GO:0005515 MF 1.37e-29 278/393 12418/29107 D02 protein binding                          25.0, 32.0, 118.0, 134.0, 215.0, 274.0, 333.0, 369.0, 392.0, 550.0, 633.0, 649.0, 755.0, 949.0, 1198.0, 1302.0, 1312.0, 1727.0, 1849.0, 1912.0, 1936.0, 2017.0, 2077.0, 2145.0, 2166.0, 2314.0, 2584.0, 2678.0, 2738.0, 2771.0, 2896.0, 2976.0, 3073.0, 3340.0, 3590.0, 3636.0, 3712.0, 3931.0, 4007.0, 4041.0, 4047.0, 4296.0, 4343.0, 4355.0, 4485.0, 4582.0, 4595.0, 4598.0, 4851.0, 4926.0, 4968.0, 5210.0, 5211.0, 5253.0, 5256.0, 5338.0, 5364.0, 5394.0, 5424.0, 5425.0, 5585.0, 5681.0, 5715.0, 5725.0, 5900.0, 5970.0, 5973.0, 5977.0, 6142.0, 6203.0, 6293.0, 6433.0, 6468.0, 6560.0, 6603.0, 6609.0, 6624.0, 6625.0, 6773.0, 6793.0, 6837.0, 6929.0, 7011.0, 7094.0, 7442.0, 7542.0, 7694.0, 7709.0, 7919.0, 8398.0, 8527.0, 8751.0, 9051.0, 9130.0, 9138.0, 9159.0, 9181.0, 9220.0, 9328.0, 9423.0, 9454.0, 9479.0, 9524.0, 9567.0, 9580.0, 9776.0, 9785.0, 9817.0, 9869.0, 9880.0, 9895.0, 9902.0, 9911.0, 9985.0, 10013.0, 10066.0, 10174.0, 10212.0, 10298.0, 10379.0, 10401.0, 10411.0, 10454.0, 10493.0, 10616.0, 10695.0, 10938.0, 10948.0, 11060.0, 11076.0, 11094.0, 11129.0, 11173.0, 11180.0, 11184.0, 22794.0, 22846.0, 22897.0, 22913.0, 23148.0, 23149.0, 23214.0, 23225.0, 23241.0, 23307.0, 23334.0, 23354.0, 23371.0, 23381.0, 23383.0, 23503.0, 24139.0, 25796.0, 26259.0, 26505.0, 26528.0, 26873.0, 27315.0, 27434.0, 29062.0, 29115.0, 29882.0, 29914.0, 29948.0, 51043.0, 51231.0, 51497.0, 51540.0, 51588.0, 51604.0, 51621.0, 53373.0, 54413.0, 54676.0, 54961.0, 54963.0, 55080.0, 55139.0, 55191.0, 55367.0, 55374.0, 55577.0, 55624.0, 55663.0, 56904.0, 56931.0, 57175.0, 57506.0, 57644.0, 57654.0, 57701.0, 58190.0, 60490.0, 60672.0, 63827.0, 64221.0, 64342.0, 64745.0, 64773.0, 64978.0, 79036.0, 79171.0, 79173.0, 79364.0, 79415.0, 79585.0, 79603.0, 79641.0, 79726.0, 79869.0, 79874.0, 79894.0, 80194.0, 80199.0, 80279.0, 80709.0, 80725.0, 80820.0, 81576.0, 81669.0, 81888.0, 83606.0, 83786.0, 83937.0, 84164.0, 84173.0, 84245.0, 84342.0, 84445.0, 84628.0, 84787.0, 84875.0, 85007.0, 85302.0, 90231.0, 90933.0, 92170.0, 92715.0, 92799.0, 92822.0, 92999.0, 93010.0, 93343.0, 112398.0, 112869.0, 113178.0, 113451.0, 113829.0, 113878.0, 114823.0, 116115.0, 116840.0, 116985.0, 126119.0, 126133.0, 129303.0, 132158.0, 197258.0, 200014.0, 200186.0, 200539.0, 203286.0, 220002.0, 220004.0, 220064.0, 221496.0, 283899.0, 283987.0, 283989.0, 285590.0, 285971.0, 286204.0, 353116.0, 374291.0, 374655.0, 376497.0, 399665.0, 399687.0 
GO:0051015 MF 4.71e-08  16/393   216/29107 D05 actin filament binding                   25.0, 118.0, 274.0, 2017.0, 2314.0, 6624.0, 7094.0, 9051.0, 11078.0, 57175.0, 57644.0, 79585.0, 79784.0, 80179.0, 91010.0, 399687.0 
GO:0005524 MF 9.50e-07  44/393  1458/29107 D08 ATP binding                              25.0, 32.0, 215.0, 369.0, 1198.0, 2356.0, 2584.0, 3978.0, 4296.0, 4343.0, 4598.0, 5210.0, 5211.0, 5585.0, 5681.0, 5973.0, 6199.0, 6793.0, 7011.0, 7442.0, 7919.0, 8527.0, 9400.0, 9654.0, 9785.0, 10212.0, 10298.0, 10938.0, 11184.0, 26140.0, 26873.0, 51231.0, 54963.0, 55191.0, 55577.0, 57644.0, 79784.0, 79934.0, 80179.0, 132158.0, 144132.0, 197258.0, 340371.0, 399687.0 
GO:0042802 MF 8.16e-06  42/393  1495/29107 D03 identical protein binding                32.0, 215.0, 274.0, 333.0, 649.0, 949.0, 1198.0, 1912.0, 3712.0, 4296.0, 4598.0, 4851.0, 5211.0, 5970.0, 5973.0, 6773.0, 6793.0, 7442.0, 7919.0, 8398.0, 8527.0, 9051.0, 9454.0, 9580.0, 9817.0, 10212.0, 10616.0, 10938.0, 22794.0, 23371.0, 23417.0, 26873.0, 53373.0, 54676.0, 56904.0, 57175.0, 60490.0, 84245.0, 85007.0, 90933.0, 92799.0, 376497.0 
```
