## Supplementary material for "Transcriptional and genetic sex differences for schizophrenia across the dorsolateral prefrontal cortex, hippocampus, and caudate nucleus": Data S4: GO_analysis_module_red.txt

```
GO:0000398 BP 3.81e-13  28/839   180/29107 D11 mRNA splicing, via spliceosome           988.0, 2483.0, 3183.0, 3190.0, 3550.0, 4236.0, 6427.0, 6432.0, 6629.0, 6632.0, 6635.0, 6636.0, 8683.0, 9716.0, 11157.0, 11193.0, 22916.0, 23517.0, 23658.0, 27258.0, 27336.0, 51319.0, 51503.0, 51759.0, 53938.0, 57703.0, 79753.0, 220988.0 
GO:0006364 BP 2.14e-12  22/839   116/29107 D09 rRNA processing                          1736.0, 2483.0, 5303.0, 5393.0, 6125.0, 6129.0, 6155.0, 6165.0, 6201.0, 10775.0, 11103.0, 22894.0, 23517.0, 51010.0, 51096.0, 51118.0, 51602.0, 55299.0, 84128.0, 84135.0, 113510.0, 134430.0 
GO:0015031 BP 5.00e-09  33/839   357/29107 D05 protein transport                        2060.0, 2665.0, 5867.0, 7184.0, 7251.0, 8723.0, 9135.0, 9554.0, 9818.0, 10015.0, 10550.0, 10640.0, 11345.0, 23317.0, 25909.0, 26984.0, 29097.0, 51026.0, 51124.0, 51375.0, 51501.0, 51510.0, 51808.0, 55297.0, 55327.0, 55706.0, 55745.0, 55763.0, 55770.0, 57231.0, 64400.0, 84725.0, 90355.0 
GO:0006412 BP 1.22e-08  23/839   195/29107 D07 translation                              6125.0, 6128.0, 6129.0, 6146.0, 6152.0, 6155.0, 6160.0, 6164.0, 6165.0, 6189.0, 6201.0, 6227.0, 6233.0, 9521.0, 9553.0, 10987.0, 28998.0, 29093.0, 51023.0, 51258.0, 51650.0, 60558.0, 64965.0 
GO:0008380 BP 1.87e-08  21/839   168/29107 D08 RNA splicing                             2332.0, 3183.0, 4154.0, 6427.0, 6432.0, 6632.0, 6636.0, 8487.0, 8559.0, 9360.0, 9406.0, 11017.0, 11157.0, 11193.0, 22916.0, 23435.0, 27257.0, 51319.0, 58517.0, 83989.0, 91603.0 
GO:0002181 BP 1.92e-08  15/839    85/29107 D08 cytoplasmic translation                  6125.0, 6128.0, 6129.0, 6146.0, 6152.0, 6155.0, 6160.0, 6164.0, 6165.0, 6189.0, 6201.0, 6227.0, 6233.0, 51372.0, 51389.0 
GO:0006397 BP 2.84e-08  21/839   172/29107 D08 mRNA processing                          2332.0, 4154.0, 6427.0, 6432.0, 8487.0, 8559.0, 8683.0, 9406.0, 11017.0, 11052.0, 23435.0, 23658.0, 27257.0, 27258.0, 54439.0, 58517.0, 64062.0, 83989.0, 91603.0, 201626.0, 246175.0 
GO:0006457 BP 2.05e-06  16/839   136/29107 D02 protein folding                          3329.0, 5202.0, 6902.0, 7184.0, 7411.0, 9360.0, 10130.0, 10190.0, 23071.0, 53938.0, 55768.0, 56605.0, 57003.0, 131118.0, 134218.0, 548645.0 
GO:0006886 BP 2.34e-06  24/839   280/29107 D06 intracellular protein transport          164.0, 378.0, 382.0, 4869.0, 5868.0, 6643.0, 8417.0, 8615.0, 8905.0, 9276.0, 9559.0, 10959.0, 22931.0, 23161.0, 23256.0, 23673.0, 26225.0, 51552.0, 51715.0, 56681.0, 57589.0, 157769.0, 221079.0, 285282.0 
GO:0000209 BP 3.75e-06  17/839   159/29107 D10 protein polyubiquitination               642.0, 1161.0, 1499.0, 7321.0, 7322.0, 7323.0, 9320.0, 9354.0, 9978.0, 11059.0, 23291.0, 25897.0, 26263.0, 54708.0, 64400.0, 64795.0, 92912.0 
GO:0051028 BP 4.91e-06  11/839    70/29107 D08 mRNA transport                           1660.0, 2332.0, 6432.0, 9818.0, 11097.0, 22916.0, 25909.0, 55706.0, 64901.0, 129401.0, 220988.0 
GO:0006413 BP 9.61e-06   9/839    49/29107 D03 translational initiation                 1964.0, 1968.0, 6059.0, 6189.0, 8667.0, 9086.0, 10605.0, 10987.0, 83939.0 
GO:0030433 BP 1.26e-05  11/839    77/29107 D10 ubiquitin-dependent ERAD pathway         4189.0, 5706.0, 7184.0, 9354.0, 10952.0, 51439.0, 51528.0, 54431.0, 55432.0, 57003.0, 201595.0 
GO:0006511 BP 1.42e-05  21/839   251/29107 D08 ubiquitin-dependent protein catabolic process 1540.0, 5682.0, 5684.0, 5688.0, 7321.0, 7322.0, 7337.0, 9320.0, 9354.0, 9736.0, 9978.0, 25897.0, 26263.0, 57534.0, 80311.0, 81847.0, 84669.0, 85015.0, 158880.0, 165918.0, 219333.0 
GO:1903551 BP 2.39e-05   3/839     3/29107 D07 regulation of extracellular exosome assembly 7251.0, 8027.0, 10015.0 
GO:0006391 BP 2.39e-05   3/839     3/29107 D09 transcription initiation from mitochondrial promoter 7019.0, 51106.0, 64216.0 
GO:0033617 BP 2.83e-05   6/839    22/29107 D09 mitochondrial cytochrome c oxidase assembly 10063.0, 29090.0, 79072.0, 285521.0, 493753.0, 100303755.0 
GO:0031167 BP 3.17e-05   5/839    14/29107 D11 rRNA methylation                         29081.0, 51106.0, 55006.0, 63899.0, 64216.0 
GO:0070936 BP 5.21e-05   9/839    60/29107 D11 protein K48-linked ubiquitination        7321.0, 7322.0, 7323.0, 7337.0, 9978.0, 81545.0, 81847.0, 84078.0, 92912.0 
GO:0000387 BP 7.92e-05   6/839    26/29107 D08 spliceosomal snRNP assembly              6632.0, 6635.0, 6636.0, 8161.0, 8487.0, 96764.0 
GO:0006260 BP 9.23e-05  11/839    95/29107 D06 DNA replication                          641.0, 1660.0, 1854.0, 4673.0, 5001.0, 5928.0, 6118.0, 6119.0, 6240.0, 23595.0, 27000.0 
GO:0006888 BP 9.61e-05  12/839   112/29107 D06 endoplasmic reticulum to Golgi vesicle-mediated transport 378.0, 8615.0, 9218.0, 9276.0, 9554.0, 10959.0, 22878.0, 23256.0, 26984.0, 29097.0, 51124.0, 56681.0 
GO:0007186 BP 3.86e-09   2/839   880/29107 D05 G protein-coupled receptor signaling pathway 2844.0, 3717.0 
GO:0035195 BP 2.34e-06   1/839   557/29107 D09 gene silencing by miRNA                  406962.0 
GO:0050911 BP 1.40e-05   0/839   401/29107 D05 detection of chemical stimulus involved in sensory perception of smell  
GO:0005654 CC 1.72e-53 280/839  3805/29107 D02 nucleoplasm                              331.0, 546.0, 641.0, 904.0, 905.0, 988.0, 1161.0, 1434.0, 1479.0, 1499.0, 1633.0, 1660.0, 1736.0, 1810.0, 1854.0, 2332.0, 2739.0, 2957.0, 2960.0, 3066.0, 3182.0, 3183.0, 3190.0, 3281.0, 3550.0, 3608.0, 3717.0, 3837.0, 3839.0, 3841.0, 4154.0, 4236.0, 4437.0, 4528.0, 4683.0, 4712.0, 4801.0, 4869.0, 5001.0, 5303.0, 5393.0, 5423.0, 5500.0, 5537.0, 5682.0, 5684.0, 5688.0, 5689.0, 5706.0, 5711.0, 5716.0, 5868.0, 5884.0, 5917.0, 5926.0, 5928.0, 5984.0, 6118.0, 6119.0, 6125.0, 6155.0, 6160.0, 6189.0, 6198.0, 6201.0, 6227.0, 6233.0, 6386.0, 6427.0, 6432.0, 6498.0, 6596.0, 6613.0, 6629.0, 6632.0, 6635.0, 6636.0, 6772.0, 6879.0, 6884.0, 6940.0, 6996.0, 7155.0, 7247.0, 7257.0, 7270.0, 7296.0, 7321.0, 7322.0, 7323.0, 7443.0, 7559.0, 7639.0, 7690.0, 7707.0, 8089.0, 8161.0, 8450.0, 8487.0, 8504.0, 8545.0, 8548.0, 8575.0, 8683.0, 8726.0, 8732.0, 9014.0, 9318.0, 9320.0, 9360.0, 9406.0, 9439.0, 9443.0, 9446.0, 9467.0, 9521.0, 9646.0, 9652.0, 9657.0, 9716.0, 9774.0, 9861.0, 9978.0, 9987.0, 10009.0, 10054.0, 10137.0, 10393.0, 10438.0, 10526.0, 10592.0, 10775.0, 10951.0, 10987.0, 11017.0, 11052.0, 11056.0, 11080.0, 11097.0, 11103.0, 11124.0, 11157.0, 11168.0, 11169.0, 11193.0, 11244.0, 11266.0, 11335.0, 22822.0, 22823.0, 22894.0, 22916.0, 23379.0, 23435.0, 23517.0, 23560.0, 23595.0, 23658.0, 23673.0, 25909.0, 25994.0, 26273.0, 26747.0, 27000.0, 27247.0, 27258.0, 27336.0, 29079.0, 29110.0, 29945.0, 29966.0, 30836.0, 50484.0, 51010.0, 51095.0, 51096.0, 51118.0, 51193.0, 51194.0, 51397.0, 51493.0, 51499.0, 51501.0, 51503.0, 51602.0, 51637.0, 51692.0, 51727.0, 51759.0, 51773.0, 51808.0, 53339.0, 54014.0, 54069.0, 54433.0, 54468.0, 54556.0, 54700.0, 54840.0, 54881.0, 54928.0, 54951.0, 55239.0, 55250.0, 55297.0, 55319.0, 55623.0, 55781.0, 55812.0, 55892.0, 56849.0, 56902.0, 57092.0, 57599.0, 57665.0, 57697.0, 57703.0, 59338.0, 60560.0, 60592.0, 64795.0, 64895.0, 64924.0, 79031.0, 79072.0, 79101.0, 79269.0, 79753.0, 80013.0, 80232.0, 80349.0, 80853.0, 81608.0, 81847.0, 83852.0, 84108.0, 84128.0, 84135.0, 84240.0, 84248.0, 84661.0, 84725.0, 84864.0, 84946.0, 85015.0, 85313.0, 91603.0, 92344.0, 92597.0, 93621.0, 96764.0, 118487.0, 121536.0, 123811.0, 129401.0, 129831.0, 133746.0, 134430.0, 136647.0, 139886.0, 144108.0, 147923.0, 150678.0, 153222.0, 165918.0, 170506.0, 219333.0, 220988.0, 221264.0, 221830.0, 223082.0, 253430.0, 253461.0, 283742.0, 284697.0, 285381.0, 348654.0, 388566.0, 401466.0, 102157402.0 
GO:0005829 CC 1.27e-49 333/839  5293/29107 D02 cytosol                                  128.0, 159.0, 164.0, 331.0, 378.0, 382.0, 573.0, 641.0, 642.0, 665.0, 669.0, 904.0, 905.0, 998.0, 1434.0, 1499.0, 1540.0, 1629.0, 1633.0, 1660.0, 1933.0, 1964.0, 1968.0, 1975.0, 2058.0, 2060.0, 2098.0, 2107.0, 2332.0, 2665.0, 2730.0, 2739.0, 2957.0, 2960.0, 3183.0, 3267.0, 3281.0, 3329.0, 3422.0, 3434.0, 3612.0, 3717.0, 3837.0, 3839.0, 3841.0, 4154.0, 4683.0, 4690.0, 4869.0, 4898.0, 4947.0, 5001.0, 5049.0, 5191.0, 5194.0, 5202.0, 5393.0, 5464.0, 5500.0, 5537.0, 5682.0, 5684.0, 5688.0, 5689.0, 5706.0, 5711.0, 5716.0, 5805.0, 5867.0, 5868.0, 5876.0, 5910.0, 5917.0, 5926.0, 5928.0, 6059.0, 6120.0, 6125.0, 6128.0, 6129.0, 6146.0, 6152.0, 6155.0, 6160.0, 6164.0, 6165.0, 6189.0, 6198.0, 6201.0, 6227.0, 6233.0, 6240.0, 6386.0, 6427.0, 6632.0, 6635.0, 6636.0, 6643.0, 6726.0, 6731.0, 6772.0, 6940.0, 7019.0, 7114.0, 7155.0, 7184.0, 7247.0, 7251.0, 7257.0, 7270.0, 7296.0, 7321.0, 7322.0, 7323.0, 7337.0, 7411.0, 7443.0, 7555.0, 7750.0, 7812.0, 8027.0, 8065.0, 8450.0, 8487.0, 8504.0, 8575.0, 8615.0, 8667.0, 8726.0, 8883.0, 8887.0, 8905.0, 9140.0, 9218.0, 9276.0, 9318.0, 9320.0, 9360.0, 9446.0, 9453.0, 9521.0, 9559.0, 9631.0, 9652.0, 9657.0, 9702.0, 9736.0, 9821.0, 9861.0, 9943.0, 9978.0, 9987.0, 10009.0, 10015.0, 10094.0, 10096.0, 10130.0, 10190.0, 10260.0, 10325.0, 10393.0, 10434.0, 10478.0, 10526.0, 10542.0, 10592.0, 10605.0, 10640.0, 10671.0, 10935.0, 10952.0, 10987.0, 11059.0, 11080.0, 11097.0, 11124.0, 11157.0, 11168.0, 11212.0, 11235.0, 11266.0, 11275.0, 11345.0, 22822.0, 22878.0, 22894.0, 22916.0, 22931.0, 23012.0, 23122.0, 23256.0, 23291.0, 23317.0, 23480.0, 23560.0, 23658.0, 25897.0, 25909.0, 25934.0, 26019.0, 26060.0, 26091.0, 26127.0, 26130.0, 26263.0, 26273.0, 27000.0, 27068.0, 27247.0, 27249.0, 27257.0, 27258.0, 27436.0, 28962.0, 29110.0, 29945.0, 50484.0, 51001.0, 51010.0, 51134.0, 51185.0, 51194.0, 51251.0, 51371.0, 51493.0, 51501.0, 51510.0, 51520.0, 51552.0, 51602.0, 51637.0, 51715.0, 51727.0, 51759.0, 51808.0, 53339.0, 54014.0, 54069.0, 54468.0, 54928.0, 54951.0, 55017.0, 55093.0, 55156.0, 55239.0, 55250.0, 55297.0, 55432.0, 55573.0, 55632.0, 55745.0, 55763.0, 55768.0, 55770.0, 55781.0, 55812.0, 55958.0, 56261.0, 56902.0, 56984.0, 57107.0, 57231.0, 57498.0, 57534.0, 57589.0, 57599.0, 57665.0, 57703.0, 58478.0, 59338.0, 60560.0, 60592.0, 64089.0, 64400.0, 64863.0, 64895.0, 65977.0, 79031.0, 79101.0, 79646.0, 79657.0, 79717.0, 79753.0, 79872.0, 80006.0, 80143.0, 80218.0, 80232.0, 80349.0, 81545.0, 81608.0, 81847.0, 83480.0, 83852.0, 83930.0, 84078.0, 84186.0, 84669.0, 84725.0, 84817.0, 84864.0, 84910.0, 84946.0, 85313.0, 85365.0, 92344.0, 92597.0, 92912.0, 96764.0, 114294.0, 114876.0, 118487.0, 124808.0, 129401.0, 134218.0, 139886.0, 140460.0, 140739.0, 165918.0, 170506.0, 201626.0, 203228.0, 219333.0, 221264.0, 223082.0, 246175.0, 253943.0, 255919.0, 285381.0, 340351.0, 401466.0, 729920.0, 102157402.0 
GO:0005634 CC 6.74e-41 318/839  5386/29107 D05 nucleus                                  34.0, 310.0, 331.0, 546.0, 573.0, 641.0, 642.0, 665.0, 904.0, 905.0, 988.0, 1161.0, 1393.0, 1434.0, 1479.0, 1499.0, 1660.0, 1736.0, 1854.0, 2079.0, 2332.0, 2960.0, 3066.0, 3182.0, 3183.0, 3190.0, 3281.0, 3550.0, 3608.0, 3717.0, 3837.0, 3839.0, 3841.0, 4154.0, 4236.0, 4291.0, 4437.0, 4666.0, 4673.0, 4683.0, 4690.0, 4801.0, 4869.0, 4947.0, 5001.0, 5134.0, 5202.0, 5378.0, 5393.0, 5423.0, 5500.0, 5682.0, 5684.0, 5688.0, 5689.0, 5706.0, 5716.0, 5813.0, 5884.0, 5917.0, 5926.0, 5928.0, 5984.0, 6018.0, 6118.0, 6125.0, 6128.0, 6129.0, 6146.0, 6155.0, 6189.0, 6198.0, 6201.0, 6233.0, 6386.0, 6427.0, 6432.0, 6451.0, 6498.0, 6596.0, 6613.0, 6629.0, 6632.0, 6635.0, 6636.0, 6741.0, 6742.0, 6772.0, 6940.0, 6996.0, 7019.0, 7112.0, 7114.0, 7155.0, 7184.0, 7247.0, 7257.0, 7270.0, 7321.0, 7322.0, 7323.0, 7337.0, 7411.0, 7443.0, 7485.0, 7555.0, 7556.0, 7559.0, 7561.0, 7637.0, 7639.0, 7695.0, 7697.0, 7733.0, 7803.0, 8089.0, 8161.0, 8487.0, 8539.0, 8545.0, 8548.0, 8559.0, 8690.0, 8726.0, 8732.0, 8813.0, 9014.0, 9320.0, 9354.0, 9360.0, 9521.0, 9652.0, 9702.0, 9716.0, 9736.0, 9774.0, 9978.0, 10009.0, 10094.0, 10096.0, 10190.0, 10260.0, 10308.0, 10325.0, 10438.0, 10473.0, 10592.0, 10951.0, 10987.0, 11052.0, 11059.0, 11097.0, 11101.0, 11124.0, 11157.0, 11168.0, 11193.0, 11244.0, 11266.0, 11335.0, 22822.0, 22823.0, 22835.0, 22916.0, 23142.0, 23291.0, 23435.0, 23517.0, 23560.0, 23658.0, 23788.0, 25788.0, 25871.0, 25909.0, 25934.0, 26019.0, 26060.0, 26098.0, 26354.0, 26747.0, 27000.0, 27247.0, 27257.0, 27258.0, 27309.0, 27336.0, 29079.0, 29081.0, 29889.0, 29945.0, 51010.0, 51096.0, 51123.0, 51185.0, 51188.0, 51193.0, 51319.0, 51371.0, 51493.0, 51501.0, 51503.0, 51510.0, 51637.0, 51663.0, 51727.0, 51773.0, 51808.0, 54014.0, 54069.0, 54439.0, 54700.0, 54840.0, 54841.0, 54881.0, 54969.0, 54989.0, 55093.0, 55279.0, 55319.0, 55486.0, 55632.0, 55768.0, 55781.0, 56849.0, 56984.0, 57092.0, 57336.0, 57396.0, 57599.0, 57665.0, 57703.0, 58478.0, 63979.0, 64062.0, 64395.0, 64400.0, 64431.0, 64795.0, 64863.0, 64895.0, 64976.0, 79230.0, 79646.0, 79717.0, 79753.0, 79862.0, 79921.0, 80218.0, 80232.0, 80311.0, 80349.0, 80853.0, 81545.0, 81627.0, 81847.0, 81892.0, 83480.0, 83744.0, 83852.0, 83989.0, 84078.0, 84108.0, 84162.0, 84450.0, 84661.0, 84946.0, 85012.0, 85015.0, 85313.0, 85365.0, 90592.0, 90843.0, 91151.0, 91603.0, 92597.0, 92912.0, 96764.0, 113510.0, 126068.0, 126231.0, 129831.0, 133746.0, 136647.0, 140612.0, 140739.0, 147923.0, 148266.0, 148268.0, 150678.0, 153222.0, 163049.0, 163131.0, 165918.0, 166815.0, 170506.0, 170622.0, 170958.0, 199777.0, 203228.0, 219333.0, 220988.0, 221264.0, 222194.0, 246175.0, 253430.0, 253461.0, 254065.0, 283742.0, 284323.0, 284370.0, 284406.0, 285381.0, 360023.0, 374900.0, 375748.0, 388566.0, 729967.0, 102157402.0 
GO:0005739 CC 1.60e-21 105/839  1307/29107 D05 mitochondrion                            34.0, 38.0, 128.0, 159.0, 522.0, 549.0, 665.0, 1629.0, 1633.0, 1854.0, 2230.0, 3313.0, 3329.0, 4200.0, 4528.0, 4594.0, 4712.0, 4724.0, 4898.0, 5202.0, 5537.0, 5805.0, 5910.0, 6059.0, 6198.0, 6742.0, 7019.0, 7296.0, 8802.0, 9467.0, 9553.0, 10730.0, 10935.0, 23788.0, 25821.0, 25912.0, 25934.0, 25994.0, 26520.0, 27068.0, 27247.0, 27249.0, 28982.0, 28998.0, 29093.0, 50484.0, 50640.0, 51001.0, 51075.0, 51095.0, 51250.0, 51258.0, 51499.0, 51503.0, 51650.0, 53343.0, 54148.0, 54516.0, 54675.0, 54708.0, 54881.0, 55006.0, 55017.0, 55156.0, 55186.0, 55486.0, 55669.0, 55699.0, 55812.0, 55863.0, 56945.0, 56947.0, 57129.0, 60558.0, 63899.0, 64216.0, 64746.0, 64965.0, 64976.0, 79072.0, 80232.0, 81892.0, 83787.0, 84233.0, 84947.0, 85476.0, 91942.0, 114294.0, 118487.0, 125228.0, 131118.0, 134145.0, 140823.0, 152100.0, 170506.0, 196294.0, 201626.0, 205327.0, 219402.0, 221264.0, 374986.0, 375748.0, 493753.0, 100303755.0, 100996939.0 
GO:0005730 CC 6.11e-20  96/839  1186/29107 D05 nucleolus                                641.0, 1660.0, 1736.0, 2332.0, 2483.0, 3313.0, 3608.0, 3717.0, 4189.0, 4683.0, 4869.0, 5049.0, 5303.0, 5393.0, 5500.0, 5884.0, 5955.0, 6125.0, 6129.0, 6155.0, 6160.0, 6189.0, 6201.0, 6233.0, 6596.0, 6772.0, 6884.0, 6902.0, 6940.0, 7155.0, 7251.0, 7270.0, 7443.0, 8161.0, 8487.0, 8683.0, 9014.0, 9521.0, 10009.0, 10438.0, 10592.0, 10775.0, 11056.0, 11103.0, 11157.0, 22822.0, 23517.0, 23560.0, 25871.0, 26354.0, 26747.0, 26775.0, 27000.0, 27309.0, 29889.0, 30836.0, 51010.0, 51096.0, 51118.0, 51602.0, 51727.0, 54014.0, 54700.0, 54840.0, 54881.0, 55003.0, 55299.0, 55319.0, 55632.0, 56902.0, 64924.0, 64965.0, 64976.0, 79009.0, 79101.0, 79954.0, 80853.0, 84128.0, 84135.0, 84186.0, 84240.0, 84294.0, 84549.0, 84864.0, 92344.0, 92597.0, 96764.0, 134218.0, 134430.0, 144108.0, 401466.0, 677772.0, 677775.0, 677800.0, 677846.0, 109616976.0 
GO:0005737 CC 5.78e-19 237/839  4724/29107 D02 cytoplasm                                159.0, 164.0, 310.0, 331.0, 378.0, 382.0, 573.0, 641.0, 642.0, 988.0, 998.0, 1434.0, 1499.0, 1629.0, 1633.0, 1660.0, 1736.0, 1933.0, 1964.0, 1968.0, 2058.0, 2060.0, 2107.0, 2332.0, 2665.0, 2739.0, 3066.0, 3182.0, 3190.0, 3313.0, 3329.0, 3422.0, 3434.0, 3550.0, 3612.0, 3717.0, 3837.0, 4082.0, 4154.0, 4189.0, 4291.0, 4594.0, 4666.0, 4673.0, 4690.0, 4869.0, 4947.0, 5049.0, 5134.0, 5202.0, 5393.0, 5423.0, 5464.0, 5500.0, 5684.0, 5716.0, 5805.0, 5868.0, 5917.0, 6059.0, 6125.0, 6129.0, 6146.0, 6152.0, 6189.0, 6198.0, 6233.0, 6386.0, 6427.0, 6432.0, 6451.0, 6596.0, 6643.0, 6741.0, 6772.0, 6879.0, 6902.0, 7114.0, 7247.0, 7251.0, 7257.0, 7296.0, 7321.0, 7411.0, 7443.0, 7555.0, 7782.0, 7803.0, 8539.0, 8548.0, 8575.0, 8723.0, 8883.0, 9086.0, 9318.0, 9354.0, 9360.0, 9446.0, 9467.0, 9521.0, 9652.0, 9689.0, 9774.0, 10054.0, 10063.0, 10096.0, 10190.0, 10325.0, 10434.0, 10438.0, 10592.0, 10605.0, 10640.0, 10935.0, 10987.0, 11052.0, 11059.0, 11101.0, 11103.0, 11157.0, 11169.0, 11212.0, 11235.0, 11266.0, 11275.0, 11345.0, 22823.0, 22916.0, 23012.0, 23122.0, 23560.0, 23658.0, 25897.0, 26019.0, 26060.0, 26225.0, 27000.0, 27249.0, 27257.0, 27436.0, 29110.0, 51010.0, 51118.0, 51123.0, 51185.0, 51247.0, 51251.0, 51319.0, 51371.0, 51397.0, 51493.0, 51520.0, 51637.0, 51663.0, 51715.0, 51727.0, 54439.0, 54468.0, 54499.0, 54800.0, 54840.0, 54841.0, 55109.0, 55239.0, 55250.0, 55255.0, 55327.0, 55432.0, 55573.0, 55631.0, 55706.0, 55763.0, 55768.0, 55781.0, 55871.0, 57534.0, 58517.0, 59338.0, 60487.0, 60560.0, 63979.0, 64343.0, 64431.0, 64770.0, 64795.0, 64901.0, 79031.0, 79717.0, 79872.0, 80218.0, 80232.0, 80349.0, 81545.0, 81573.0, 81847.0, 83480.0, 83939.0, 84056.0, 84135.0, 84457.0, 85015.0, 85365.0, 90355.0, 92181.0, 92344.0, 92597.0, 94134.0, 96764.0, 120227.0, 120526.0, 123811.0, 125228.0, 127253.0, 129831.0, 133746.0, 134218.0, 136647.0, 150678.0, 170506.0, 170622.0, 203228.0, 220988.0, 221079.0, 221264.0, 221322.0, 222658.0, 223082.0, 246175.0, 253430.0, 253943.0, 255919.0, 283742.0, 285381.0, 285753.0, 375748.0, 494513.0, 102157402.0 
GO:0016020 CC 2.14e-13 122/839  2121/29107 D02 membrane                                 164.0, 310.0, 378.0, 382.0, 573.0, 988.0, 998.0, 1182.0, 1434.0, 1499.0, 1660.0, 2058.0, 2060.0, 2332.0, 2589.0, 2665.0, 3183.0, 3190.0, 3329.0, 3608.0, 3837.0, 4247.0, 4437.0, 4673.0, 4869.0, 5194.0, 5706.0, 5917.0, 6059.0, 6125.0, 6128.0, 6129.0, 6152.0, 6155.0, 6160.0, 6165.0, 6201.0, 6233.0, 6309.0, 6386.0, 6596.0, 6643.0, 7184.0, 8161.0, 8504.0, 8539.0, 8575.0, 8615.0, 8667.0, 8723.0, 8813.0, 9375.0, 9631.0, 9689.0, 9716.0, 10015.0, 10026.0, 10094.0, 10096.0, 10478.0, 10550.0, 10730.0, 10857.0, 10905.0, 10952.0, 11052.0, 11056.0, 11103.0, 11231.0, 22894.0, 23012.0, 23122.0, 23317.0, 23480.0, 23560.0, 23788.0, 26060.0, 26354.0, 27436.0, 29079.0, 29889.0, 50640.0, 51026.0, 51124.0, 51185.0, 51371.0, 51602.0, 54431.0, 54708.0, 54928.0, 55266.0, 55297.0, 55631.0, 55706.0, 55745.0, 55754.0, 55763.0, 55770.0, 55830.0, 57003.0, 57498.0, 57589.0, 57665.0, 59338.0, 64746.0, 64895.0, 64924.0, 79009.0, 79572.0, 80267.0, 83930.0, 84162.0, 84669.0, 84910.0, 84945.0, 85365.0, 90693.0, 93380.0, 114876.0, 129285.0, 201595.0, 102157402.0 
GO:0005759 CC 1.47e-10  37/839   381/29107 D05 mitochondrial matrix                     34.0, 38.0, 318.0, 514.0, 549.0, 1629.0, 2230.0, 3313.0, 3329.0, 4200.0, 4594.0, 5303.0, 6059.0, 6742.0, 7019.0, 8802.0, 10935.0, 27068.0, 51095.0, 51106.0, 51250.0, 53343.0, 54516.0, 55006.0, 55699.0, 57001.0, 57107.0, 60558.0, 63899.0, 64216.0, 64863.0, 79072.0, 79568.0, 85476.0, 90624.0, 196074.0, 201626.0 
GO:0005743 CC 7.62e-10  37/839   404/29107 D05 mitochondrial inner membrane             514.0, 522.0, 3329.0, 4712.0, 4717.0, 4724.0, 9553.0, 10730.0, 23788.0, 25994.0, 26515.0, 26520.0, 26521.0, 28982.0, 28998.0, 29093.0, 51023.0, 51258.0, 51522.0, 51650.0, 54148.0, 54675.0, 55186.0, 55486.0, 55863.0, 56945.0, 57129.0, 60488.0, 60558.0, 64965.0, 64976.0, 79568.0, 81853.0, 84233.0, 91942.0, 118487.0, 131118.0 
GO:0071005 CC 1.35e-08  12/839    50/29107 D05 U2-type precatalytic spliceosome         3550.0, 4236.0, 6629.0, 6632.0, 6635.0, 6636.0, 11157.0, 11193.0, 23658.0, 27258.0, 57703.0, 79753.0 
GO:1990904 CC 1.89e-08  20/839   153/29107 D02 ribonucleoprotein complex                1660.0, 2058.0, 2332.0, 3182.0, 3608.0, 4869.0, 6125.0, 6129.0, 6146.0, 6155.0, 6189.0, 6201.0, 6741.0, 7155.0, 10137.0, 11052.0, 51808.0, 81892.0, 129831.0, 220988.0 
GO:0071013 CC 1.92e-08  15/839    85/29107 D04 catalytic step 2 spliceosome             988.0, 2483.0, 3183.0, 3190.0, 6629.0, 6632.0, 6635.0, 6636.0, 9716.0, 23517.0, 27258.0, 51503.0, 53938.0, 57703.0, 220988.0 
GO:0005783 CC 6.93e-08  62/839  1036/29107 D05 endoplasmic reticulum                    665.0, 1933.0, 4189.0, 4690.0, 5910.0, 5955.0, 6125.0, 6152.0, 6164.0, 6189.0, 6731.0, 7184.0, 7247.0, 7485.0, 7555.0, 7803.0, 8504.0, 8615.0, 8813.0, 9218.0, 9562.0, 10130.0, 10434.0, 10857.0, 10905.0, 10952.0, 10959.0, 11231.0, 29097.0, 51026.0, 51124.0, 51136.0, 51167.0, 51251.0, 51371.0, 51495.0, 51520.0, 51714.0, 54431.0, 54499.0, 54708.0, 55161.0, 55754.0, 55757.0, 56605.0, 57003.0, 57157.0, 57665.0, 60559.0, 64429.0, 79031.0, 81573.0, 83787.0, 83989.0, 84135.0, 84216.0, 84947.0, 94101.0, 148534.0, 160418.0, 201595.0, 201895.0 
GO:0022626 CC 2.47e-07  13/839    76/29107 D06 cytosolic ribosome                       6125.0, 6128.0, 6129.0, 6146.0, 6152.0, 6155.0, 6160.0, 6164.0, 6165.0, 6189.0, 6201.0, 6227.0, 6233.0 
GO:0031901 CC 3.93e-07  19/839   167/29107 D07 early endosome membrane                  382.0, 1182.0, 2060.0, 5867.0, 5868.0, 6643.0, 7251.0, 8027.0, 8417.0, 8723.0, 9135.0, 23161.0, 23317.0, 23673.0, 26060.0, 51552.0, 64089.0, 79572.0, 93380.0 
GO:0032991 CC 4.72e-07  43/839   643/29107 D01 protein-containing complex               641.0, 998.0, 1161.0, 1499.0, 1660.0, 3066.0, 3183.0, 3329.0, 4869.0, 5423.0, 5928.0, 6125.0, 6201.0, 6498.0, 6643.0, 6772.0, 7019.0, 7184.0, 7321.0, 7322.0, 7556.0, 8504.0, 8723.0, 8883.0, 9135.0, 10542.0, 10935.0, 25994.0, 26747.0, 29966.0, 51026.0, 51499.0, 53339.0, 55757.0, 56947.0, 57498.0, 57589.0, 79031.0, 131118.0, 165918.0, 201595.0, 223082.0, 375748.0 
GO:0071007 CC 1.54e-06   8/839    30/29107 D05 U2-type catalytic step 2 spliceosome     988.0, 6629.0, 6632.0, 6635.0, 6636.0, 9716.0, 51503.0, 57703.0 
GO:0005681 CC 1.61e-06  13/839    89/29107 D03 spliceosomal complex                     988.0, 3183.0, 6427.0, 6629.0, 6635.0, 6636.0, 8487.0, 8539.0, 8559.0, 51503.0, 51759.0, 57703.0, 91603.0 
GO:0005726 CC 3.35e-06   4/839     5/29107 D02 perichromatin fibrils                    1660.0, 11052.0, 23435.0, 26747.0 
GO:0016607 CC 3.79e-06  30/839   411/29107 D03 nuclear speck                            665.0, 988.0, 3550.0, 4869.0, 6427.0, 6432.0, 6629.0, 8539.0, 8559.0, 8683.0, 9320.0, 9360.0, 9646.0, 9774.0, 11052.0, 11193.0, 23435.0, 23517.0, 51319.0, 51371.0, 51501.0, 51503.0, 54439.0, 57703.0, 58517.0, 79872.0, 84248.0, 91603.0, 170506.0, 102157402.0 
GO:0031965 CC 4.52e-06  21/839   233/29107 D04 nuclear membrane                         3837.0, 6386.0, 8089.0, 9218.0, 9631.0, 9818.0, 9821.0, 10434.0, 11097.0, 23560.0, 25909.0, 27000.0, 51096.0, 51495.0, 53343.0, 55706.0, 80013.0, 129401.0, 203228.0, 221264.0, 255919.0 
GO:0005789 CC 5.48e-06  54/839   974/29107 D04 endoplasmic reticulum membrane           310.0, 998.0, 2589.0, 4189.0, 6233.0, 6309.0, 6386.0, 7184.0, 7485.0, 8813.0, 9218.0, 9276.0, 9488.0, 9554.0, 9821.0, 10026.0, 10130.0, 10175.0, 10550.0, 10952.0, 10959.0, 11345.0, 22931.0, 23071.0, 23256.0, 26984.0, 28972.0, 29097.0, 50640.0, 51075.0, 51124.0, 51136.0, 51167.0, 51528.0, 51714.0, 54708.0, 55161.0, 56605.0, 57665.0, 60559.0, 64429.0, 64801.0, 81573.0, 83787.0, 83930.0, 85365.0, 94101.0, 120227.0, 145173.0, 201895.0, 258010.0, 286144.0, 548645.0, 100996939.0 
GO:0032040 CC 1.28e-05   8/839    39/29107 D04 small-subunit processome                 6201.0, 11103.0, 51096.0, 51118.0, 51602.0, 79954.0, 84294.0, 134430.0 
GO:0000502 CC 1.87e-05   9/839    53/29107 D05 proteasome complex                       5682.0, 5684.0, 5688.0, 5689.0, 5706.0, 5711.0, 5716.0, 7337.0, 9861.0 
GO:0005635 CC 2.26e-05  17/839   182/29107 D04 nuclear envelope                         665.0, 1434.0, 3837.0, 6240.0, 7112.0, 9631.0, 9818.0, 10526.0, 11097.0, 11124.0, 11335.0, 23291.0, 51194.0, 55161.0, 55706.0, 129401.0, 255919.0 
GO:0022625 CC 2.96e-05   9/839    56/29107 D05 cytosolic large ribosomal subunit        6125.0, 6128.0, 6129.0, 6146.0, 6152.0, 6155.0, 6160.0, 6164.0, 6165.0 
GO:0015030 CC 3.54e-05  10/839    71/29107 D03 Cajal body                               2332.0, 2483.0, 8161.0, 10208.0, 23379.0, 51602.0, 51808.0, 96764.0, 677775.0, 102157402.0 
GO:0070062 CC 4.37e-05  95/839  2169/29107 D06 extracellular exosome                    38.0, 128.0, 159.0, 310.0, 378.0, 382.0, 642.0, 669.0, 998.0, 1434.0, 1499.0, 1854.0, 1968.0, 2098.0, 2665.0, 2739.0, 3183.0, 3190.0, 3313.0, 3329.0, 3837.0, 4082.0, 4189.0, 5049.0, 5134.0, 5393.0, 5464.0, 5500.0, 5682.0, 5684.0, 5688.0, 5689.0, 5706.0, 5867.0, 5868.0, 5910.0, 5917.0, 6120.0, 6125.0, 6146.0, 6152.0, 6155.0, 6160.0, 6164.0, 6165.0, 6189.0, 6233.0, 6386.0, 6432.0, 6451.0, 6742.0, 7184.0, 7251.0, 7296.0, 7322.0, 7323.0, 8417.0, 8450.0, 8667.0, 8754.0, 8887.0, 9375.0, 9446.0, 9562.0, 9657.0, 9943.0, 10015.0, 10094.0, 10096.0, 10099.0, 10130.0, 10434.0, 10592.0, 10905.0, 11059.0, 11235.0, 23071.0, 23317.0, 25909.0, 26060.0, 51510.0, 51552.0, 51727.0, 53343.0, 57544.0, 59338.0, 63979.0, 79659.0, 80218.0, 84064.0, 84817.0, 92597.0, 114876.0, 170506.0, 258010.0 
GO:0030532 CC 4.64e-05   5/839    15/29107 D03 small nuclear ribonucleoprotein complex  6632.0, 6635.0, 6636.0, 11157.0, 96764.0 
GO:0005761 CC 4.86e-05   6/839    24/29107 D07 mitochondrial ribosome                   28998.0, 51258.0, 54148.0, 56945.0, 64976.0, 118487.0 
GO:0035327 CC 4.86e-05   6/839    24/29107 D03 transcriptionally active chromatin       9646.0, 9652.0, 11168.0, 23379.0, 51010.0, 80349.0 
GO:0000781 CC 6.48e-05  15/839   160/29107 D03 chromosome, telomeric region             546.0, 641.0, 4683.0, 5001.0, 5500.0, 5813.0, 5884.0, 6118.0, 6741.0, 10951.0, 11335.0, 23595.0, 54433.0, 84661.0, 170506.0 
GO:0010494 CC 7.19e-05  10/839    77/29107 D07 cytoplasmic stress granule               2332.0, 3190.0, 3837.0, 4154.0, 7812.0, 23435.0, 55239.0, 170506.0, 203228.0, 253943.0 
GO:0000151 CC 7.38e-05  12/839   109/29107 D04 ubiquitin ligase complex                 7321.0, 7322.0, 9354.0, 9443.0, 11059.0, 23142.0, 23291.0, 25897.0, 64795.0, 79872.0, 80232.0, 165918.0 
GO:0035098 CC 7.69e-05   4/839     9/29107 D06 ESC/E(Z) complex                         3066.0, 5928.0, 8726.0, 121536.0 
GO:0046540 CC 1.11e-04   7/839    39/29107 D06 U4/U6 x U5 tri-snRNP complex             6632.0, 6635.0, 6636.0, 8559.0, 11157.0, 23658.0, 27258.0 
GO:0005794 CC 1.38e-04  50/839   988/29107 D05 Golgi apparatus                          164.0, 378.0, 382.0, 1182.0, 2589.0, 4247.0, 7257.0, 7707.0, 7812.0, 8548.0, 8615.0, 8905.0, 9375.0, 9702.0, 10905.0, 10959.0, 11235.0, 11345.0, 22931.0, 23122.0, 23390.0, 23673.0, 25912.0, 29966.0, 51124.0, 51134.0, 54928.0, 55297.0, 55632.0, 55681.0, 55754.0, 55830.0, 56681.0, 60592.0, 64429.0, 64746.0, 64801.0, 64924.0, 65977.0, 79659.0, 84661.0, 84669.0, 84725.0, 84910.0, 92344.0, 93380.0, 114805.0, 136647.0, 152559.0, 153339.0 
GO:0000139 CC 1.41e-04  34/839   587/29107 D05 Golgi membrane                           164.0, 998.0, 1182.0, 2589.0, 4247.0, 8548.0, 8615.0, 8869.0, 8905.0, 9166.0, 9276.0, 9554.0, 10175.0, 10905.0, 10959.0, 11235.0, 11345.0, 23256.0, 23390.0, 23673.0, 51026.0, 51552.0, 54499.0, 57589.0, 60592.0, 64746.0, 65977.0, 84725.0, 84910.0, 93380.0, 114805.0, 152559.0, 153339.0, 258010.0 
GO:0005762 CC 1.48e-04   8/839    54/29107 D06 mitochondrial large ribosomal subunit    9553.0, 28998.0, 29093.0, 51258.0, 54148.0, 57129.0, 63899.0, 64976.0 
GO:0005925 CC 1.55e-04  27/839   418/29107 D05 focal adhesion                           382.0, 998.0, 1499.0, 2665.0, 3190.0, 3313.0, 3717.0, 4082.0, 4869.0, 5500.0, 6125.0, 6128.0, 6129.0, 6146.0, 6155.0, 6160.0, 6189.0, 6201.0, 6386.0, 7184.0, 8754.0, 10015.0, 10094.0, 10096.0, 22823.0, 23122.0, 51495.0 
GO:0017101 CC 1.92e-04   4/839    11/29107 D02 aminoacyl-tRNA synthetase multienzyme complex 2058.0, 5917.0, 9521.0, 51520.0 
GO:0001650 CC 2.15e-04  13/839   140/29107 D02 fibrillar center                         1736.0, 5049.0, 6629.0, 7296.0, 8161.0, 8615.0, 26091.0, 26747.0, 51602.0, 54433.0, 84135.0, 118487.0, 223082.0 
GO:1990726 CC 2.28e-04   3/839     5/29107 D03 Lsm1-7-Pat1 complex                      23658.0, 27257.0, 27258.0 
GO:0042719 CC 2.28e-04   3/839     5/29107 D03 mitochondrial intermembrane space protein transporter complex 26515.0, 26520.0, 26521.0 
GO:0035061 CC 2.28e-04   3/839     5/29107 D03 interchromatin granule                   6427.0, 11052.0, 23435.0 
GO:0042788 CC 2.69e-04   6/839    32/29107 D06 polysomal ribosome                       1660.0, 6128.0, 6152.0, 6160.0, 6227.0, 8667.0 
GO:0000176 CC 2.82e-04   4/839    12/29107 D05 nuclear exosome (RNase complex)          5393.0, 10438.0, 22894.0, 51010.0 
GO:0034709 CC 2.82e-04   4/839    12/29107 D05 methylosome                              2079.0, 6632.0, 6635.0, 6636.0 
GO:0034715 CC 4.47e-04   3/839     6/29107 D03 pICln-Sm protein complex                 6632.0, 6635.0, 6636.0 
GO:0005844 CC 4.48e-04   6/839    35/29107 D03 polysome                                 1660.0, 2332.0, 5682.0, 7411.0, 26019.0, 51389.0 
GO:0090543 CC 4.48e-04   6/839    35/29107 D02 Flemming body                            382.0, 7251.0, 10015.0, 55763.0, 55770.0, 203228.0 
GO:0005813 CC 5.02e-04  30/839   527/29107 D03 centrosome                               998.0, 1499.0, 1540.0, 1660.0, 4082.0, 4236.0, 4869.0, 5682.0, 6201.0, 7559.0, 9657.0, 9702.0, 10190.0, 10671.0, 23291.0, 25897.0, 28981.0, 51637.0, 51715.0, 51808.0, 57534.0, 64770.0, 84056.0, 84140.0, 123811.0, 136647.0, 285753.0, 348654.0, 375748.0, 102157402.0 
GO:0005770 CC 6.72e-04  12/839   138/29107 D08 late endosome                            1182.0, 3454.0, 7251.0, 7782.0, 8417.0, 51552.0, 55745.0, 57231.0, 57498.0, 57599.0, 64089.0, 114876.0 
GO:0005765 CC 7.44e-04  21/839   331/29107 D07 lysosomal membrane                       164.0, 1182.0, 7782.0, 8417.0, 8905.0, 10325.0, 10542.0, 23317.0, 28962.0, 51552.0, 54468.0, 54834.0, 55255.0, 55353.0, 55529.0, 55745.0, 57231.0, 57665.0, 83930.0, 119032.0, 223082.0 
GO:0120115 CC 7.66e-04   3/839     7/29107 D03 Lsm2-8 complex                           11157.0, 23658.0, 27258.0 
GO:0005668 CC 8.30e-04   2/839     2/29107 D04 RNA polymerase transcription factor SL1 complex 9014.0, 79101.0 
GO:0000178 CC 9.46e-04   4/839    16/29107 D04 exosome (RNase complex)                  5393.0, 10438.0, 22894.0, 51010.0 
GO:0005763 CC 1.11e-03   5/839    28/29107 D06 mitochondrial small ribosomal subunit    51023.0, 51650.0, 56945.0, 60488.0, 64965.0 
GO:0019773 CC 1.20e-03   3/839     8/29107 D02 proteasome core complex, alpha-subunit complex 5682.0, 5684.0, 5688.0 
GO:0072669 CC 1.20e-03   3/839     8/29107 D03 tRNA-splicing ligase complex             51493.0, 51637.0, 283742.0 
GO:0034719 CC 1.21e-03   4/839    17/29107 D03 SMN-Sm protein complex                   6632.0, 6635.0, 6636.0, 8487.0 
GO:0042645 CC 1.56e-03   6/839    44/29107 D05 mitochondrial nucleoid                   1629.0, 3313.0, 6742.0, 7019.0, 51106.0, 64216.0 
GO:0015935 CC 1.88e-03   4/839    19/29107 D04 small ribosomal subunit                  4869.0, 6227.0, 6233.0, 64965.0 
GO:0071011 CC 1.88e-03   4/839    19/29107 D04 precatalytic spliceosome                 6632.0, 6635.0, 11193.0, 27258.0 
GO:0005694 CC 1.90e-03  14/839   198/29107 D05 chromosome                               641.0, 2332.0, 5303.0, 8726.0, 11103.0, 26354.0, 30836.0, 51663.0, 55299.0, 83852.0, 91603.0, 158880.0, 253461.0, 112441434.0 
GO:0005886 CC 5.10e-09  73/839  4502/29107 D03 plasma membrane                          378.0, 382.0, 905.0, 998.0, 1182.0, 1499.0, 2058.0, 2060.0, 2739.0, 2844.0, 3329.0, 3454.0, 3717.0, 4082.0, 4690.0, 5049.0, 5500.0, 5867.0, 5868.0, 5876.0, 5926.0, 6233.0, 6386.0, 6996.0, 7184.0, 7220.0, 7251.0, 7270.0, 7323.0, 7782.0, 7812.0, 8417.0, 8723.0, 8883.0, 9218.0, 10009.0, 10130.0, 10434.0, 10550.0, 10857.0, 11059.0, 11080.0, 11235.0, 22931.0, 23122.0, 23256.0, 23317.0, 26060.0, 26130.0, 28982.0, 29966.0, 51552.0, 51715.0, 55327.0, 55353.0, 55529.0, 55573.0, 55706.0, 55754.0, 55763.0, 55770.0, 57534.0, 59338.0, 60560.0, 64400.0, 79009.0, 79659.0, 81847.0, 84216.0, 93380.0, 129401.0, 223082.0, 258010.0 
GO:0005887 CC 6.95e-09  10/839  1413/29107 D04 integral component of plasma membrane    1182.0, 3454.0, 7220.0, 8869.0, 9375.0, 10099.0, 10857.0, 64924.0, 374986.0, 100130733.0 
GO:0005576 CC 8.69e-08  20/839  1854/29107 D02 extracellular region                     1393.0, 2589.0, 2665.0, 3183.0, 3608.0, 3837.0, 4236.0, 5049.0, 5689.0, 6386.0, 7114.0, 7184.0, 9861.0, 23071.0, 26578.0, 55109.0, 90693.0, 205327.0, 387263.0, 492311.0 
GO:0005615 CC 2.10e-07  18/839  1708/29107 D02 extracellular space                      522.0, 1393.0, 3329.0, 6233.0, 6386.0, 6451.0, 8754.0, 10130.0, 10208.0, 26354.0, 26521.0, 51118.0, 54841.0, 83939.0, 96764.0, 203228.0, 285315.0, 406962.0 
GO:0009897 CC 1.96e-03   1/839   320/29107 D03 external side of plasma membrane         1182.0 
GO:0005515 MF 8.04e-78 621/839 12418/29107 D02 protein binding                          159.0, 164.0, 310.0, 318.0, 331.0, 378.0, 382.0, 514.0, 522.0, 546.0, 573.0, 641.0, 642.0, 665.0, 669.0, 904.0, 905.0, 988.0, 998.0, 1161.0, 1182.0, 1393.0, 1434.0, 1479.0, 1499.0, 1540.0, 1660.0, 1736.0, 1810.0, 1854.0, 1933.0, 1964.0, 1968.0, 1975.0, 2058.0, 2060.0, 2079.0, 2098.0, 2107.0, 2332.0, 2483.0, 2665.0, 2730.0, 2739.0, 2957.0, 2960.0, 3066.0, 3182.0, 3183.0, 3190.0, 3267.0, 3281.0, 3313.0, 3329.0, 3434.0, 3454.0, 3550.0, 3608.0, 3612.0, 3717.0, 3837.0, 3839.0, 3841.0, 4154.0, 4189.0, 4236.0, 4291.0, 4437.0, 4594.0, 4673.0, 4683.0, 4690.0, 4712.0, 4724.0, 4801.0, 4869.0, 4898.0, 4947.0, 5001.0, 5049.0, 5134.0, 5191.0, 5194.0, 5202.0, 5303.0, 5378.0, 5393.0, 5423.0, 5500.0, 5537.0, 5612.0, 5682.0, 5684.0, 5688.0, 5689.0, 5706.0, 5711.0, 5716.0, 5805.0, 5813.0, 5867.0, 5868.0, 5876.0, 5884.0, 5910.0, 5917.0, 5928.0, 5955.0, 5984.0, 6018.0, 6059.0, 6118.0, 6119.0, 6120.0, 6125.0, 6128.0, 6129.0, 6146.0, 6152.0, 6155.0, 6160.0, 6164.0, 6165.0, 6189.0, 6198.0, 6201.0, 6227.0, 6233.0, 6240.0, 6386.0, 6427.0, 6432.0, 6498.0, 6596.0, 6613.0, 6629.0, 6632.0, 6635.0, 6636.0, 6643.0, 6726.0, 6731.0, 6741.0, 6742.0, 6772.0, 6879.0, 6884.0, 6902.0, 6996.0, 7019.0, 7112.0, 7114.0, 7184.0, 7220.0, 7247.0, 7251.0, 7270.0, 7296.0, 7321.0, 7322.0, 7323.0, 7337.0, 7411.0, 7443.0, 7485.0, 7555.0, 7556.0, 7559.0, 7637.0, 7695.0, 7697.0, 7707.0, 7733.0, 7750.0, 7782.0, 7803.0, 7812.0, 8027.0, 8065.0, 8089.0, 8161.0, 8417.0, 8450.0, 8487.0, 8491.0, 8504.0, 8539.0, 8545.0, 8548.0, 8559.0, 8575.0, 8615.0, 8667.0, 8683.0, 8723.0, 8726.0, 8732.0, 8754.0, 8802.0, 8813.0, 8883.0, 8887.0, 8905.0, 9014.0, 9086.0, 9135.0, 9140.0, 9166.0, 9218.0, 9276.0, 9318.0, 9320.0, 9354.0, 9360.0, 9406.0, 9439.0, 9443.0, 9446.0, 9453.0, 9467.0, 9521.0, 9554.0, 9559.0, 9562.0, 9631.0, 9646.0, 9652.0, 9657.0, 9702.0, 9716.0, 9736.0, 9774.0, 9818.0, 9821.0, 9861.0, 9943.0, 9978.0, 9987.0, 10009.0, 10015.0, 10026.0, 10054.0, 10063.0, 10094.0, 10096.0, 10130.0, 10137.0, 10175.0, 10190.0, 10208.0, 10260.0, 10325.0, 10434.0, 10438.0, 10473.0, 10478.0, 10526.0, 10542.0, 10550.0, 10592.0, 10605.0, 10640.0, 10730.0, 10775.0, 10857.0, 10935.0, 10951.0, 10952.0, 10959.0, 10987.0, 11017.0, 11052.0, 11059.0, 11080.0, 11097.0, 11101.0, 11103.0, 11124.0, 11157.0, 11168.0, 11169.0, 11193.0, 11231.0, 11235.0, 11244.0, 11266.0, 11275.0, 11335.0, 11345.0, 22822.0, 22878.0, 22894.0, 22916.0, 22931.0, 23012.0, 23071.0, 23122.0, 23142.0, 23256.0, 23291.0, 23317.0, 23379.0, 23390.0, 23435.0, 23480.0, 23517.0, 23560.0, 23595.0, 23658.0, 23673.0, 23788.0, 25788.0, 25897.0, 25934.0, 26019.0, 26060.0, 26098.0, 26127.0, 26263.0, 26273.0, 26354.0, 26515.0, 26520.0, 26578.0, 26747.0, 26973.0, 26984.0, 27000.0, 27247.0, 27249.0, 27257.0, 27258.0, 27309.0, 27436.0, 28962.0, 28972.0, 28981.0, 28982.0, 28998.0, 29079.0, 29081.0, 29090.0, 29097.0, 29103.0, 29110.0, 29945.0, 29966.0, 30836.0, 50484.0, 51001.0, 51010.0, 51026.0, 51075.0, 51105.0, 51106.0, 51118.0, 51124.0, 51134.0, 51185.0, 51188.0, 51193.0, 51194.0, 51247.0, 51250.0, 51251.0, 51258.0, 51319.0, 51371.0, 51375.0, 51389.0, 51397.0, 51439.0, 51493.0, 51495.0, 51499.0, 51501.0, 51503.0, 51510.0, 51520.0, 51522.0, 51552.0, 51602.0, 51637.0, 51663.0, 51692.0, 51715.0, 51759.0, 51773.0, 51808.0, 53339.0, 53343.0, 53938.0, 54069.0, 54431.0, 54433.0, 54468.0, 54499.0, 54708.0, 54800.0, 54819.0, 54834.0, 54840.0, 54841.0, 54881.0, 54951.0, 54969.0, 55003.0, 55006.0, 55017.0, 55093.0, 55109.0, 55156.0, 55161.0, 55216.0, 55239.0, 55255.0, 55266.0, 55296.0, 55299.0, 55319.0, 55327.0, 55334.0, 55353.0, 55432.0, 55486.0, 55529.0, 55623.0, 55631.0, 55632.0, 55669.0, 55681.0, 55754.0, 55757.0, 55763.0, 55768.0, 55770.0, 55781.0, 55812.0, 55863.0, 55871.0, 55892.0, 55969.0, 56605.0, 56681.0, 56902.0, 56910.0, 56947.0, 56984.0, 57003.0, 57092.0, 57107.0, 57226.0, 57396.0, 57534.0, 57544.0, 57589.0, 57599.0, 57697.0, 57703.0, 58478.0, 58505.0, 58517.0, 59338.0, 60487.0, 60559.0, 60560.0, 60592.0, 63877.0, 63979.0, 64062.0, 64343.0, 64395.0, 64400.0, 64429.0, 64430.0, 64431.0, 64746.0, 64770.0, 64795.0, 64801.0, 64965.0, 64976.0, 65117.0, 65977.0, 79031.0, 79072.0, 79101.0, 79269.0, 79568.0, 79657.0, 79659.0, 79753.0, 79770.0, 79862.0, 79872.0, 79921.0, 80006.0, 80013.0, 80143.0, 80218.0, 80232.0, 80311.0, 80349.0, 80745.0, 81545.0, 81573.0, 81608.0, 81627.0, 81847.0, 81853.0, 81892.0, 83852.0, 83930.0, 83939.0, 83989.0, 84056.0, 84064.0, 84078.0, 84108.0, 84135.0, 84140.0, 84162.0, 84186.0, 84248.0, 84294.0, 84450.0, 84457.0, 84549.0, 84661.0, 84669.0, 84817.0, 84864.0, 84946.0, 85015.0, 85313.0, 85365.0, 85476.0, 90355.0, 90624.0, 90843.0, 91151.0, 91603.0, 91942.0, 92106.0, 92181.0, 92344.0, 92597.0, 92912.0, 93380.0, 93621.0, 94101.0, 96764.0, 113510.0, 114876.0, 114932.0, 118487.0, 119032.0, 123811.0, 124808.0, 126068.0, 127253.0, 129401.0, 129831.0, 131118.0, 132321.0, 133015.0, 133746.0, 134145.0, 134218.0, 136647.0, 139231.0, 139886.0, 140460.0, 140739.0, 140823.0, 147923.0, 148266.0, 148534.0, 150678.0, 152559.0, 153222.0, 153339.0, 157769.0, 160418.0, 163049.0, 165918.0, 170506.0, 170622.0, 201595.0, 201895.0, 203228.0, 219333.0, 219402.0, 220988.0, 221079.0, 221322.0, 221786.0, 246175.0, 253430.0, 253461.0, 253635.0, 253943.0, 255919.0, 257019.0, 258010.0, 283742.0, 284323.0, 285282.0, 285315.0, 285381.0, 285521.0, 285753.0, 374986.0, 375748.0, 493753.0, 493911.0, 729852.0, 729967.0, 100996939.0, 102157402.0, 112441434.0 
GO:0003723 MF 7.40e-53 160/839  1389/29107 D04 RNA binding                              310.0, 988.0, 1479.0, 1660.0, 1736.0, 1854.0, 1964.0, 1975.0, 2079.0, 2107.0, 2332.0, 2483.0, 2665.0, 3066.0, 3182.0, 3183.0, 3190.0, 3267.0, 3313.0, 3329.0, 3434.0, 3608.0, 3837.0, 4154.0, 4236.0, 4528.0, 4673.0, 4869.0, 5303.0, 5393.0, 5682.0, 5813.0, 6125.0, 6128.0, 6129.0, 6146.0, 6152.0, 6155.0, 6160.0, 6164.0, 6165.0, 6189.0, 6201.0, 6227.0, 6233.0, 6427.0, 6432.0, 6596.0, 6613.0, 6632.0, 6635.0, 6636.0, 6726.0, 6731.0, 6741.0, 6742.0, 6902.0, 7019.0, 7114.0, 7184.0, 7247.0, 7257.0, 7555.0, 7812.0, 8539.0, 8575.0, 8615.0, 8667.0, 8683.0, 8802.0, 9360.0, 9406.0, 9689.0, 9716.0, 9774.0, 9987.0, 10137.0, 10438.0, 10605.0, 10952.0, 11052.0, 11056.0, 11097.0, 11103.0, 11157.0, 11168.0, 11193.0, 11231.0, 22894.0, 22916.0, 23435.0, 23517.0, 23560.0, 23658.0, 25821.0, 26019.0, 26354.0, 26747.0, 27000.0, 27257.0, 27258.0, 27336.0, 28998.0, 29093.0, 29889.0, 30836.0, 51010.0, 51096.0, 51106.0, 51118.0, 51250.0, 51493.0, 51503.0, 51602.0, 51637.0, 51663.0, 51692.0, 51808.0, 54148.0, 54433.0, 54439.0, 55299.0, 55623.0, 56902.0, 57003.0, 57703.0, 58517.0, 60488.0, 64062.0, 64216.0, 64895.0, 64965.0, 64976.0, 65117.0, 79009.0, 79072.0, 79753.0, 79954.0, 80745.0, 81608.0, 81627.0, 81892.0, 83480.0, 84128.0, 84135.0, 84186.0, 84240.0, 84248.0, 84294.0, 84549.0, 85313.0, 85476.0, 118487.0, 129831.0, 134218.0, 134430.0, 170506.0, 220988.0, 253943.0, 283742.0 
GO:0046872 MF 1.13e-10 121/839  2297/29107 D04 metal ion binding                        331.0, 546.0, 1660.0, 2960.0, 3267.0, 3422.0, 3717.0, 4154.0, 4200.0, 4594.0, 4898.0, 5134.0, 5423.0, 5500.0, 5537.0, 5612.0, 5805.0, 6018.0, 6120.0, 6233.0, 6940.0, 7155.0, 7257.0, 7337.0, 7556.0, 7559.0, 7561.0, 7639.0, 7690.0, 7695.0, 7697.0, 7707.0, 7733.0, 8754.0, 8887.0, 9014.0, 9406.0, 9453.0, 10009.0, 10308.0, 10730.0, 10857.0, 10987.0, 11097.0, 11244.0, 22823.0, 22835.0, 25897.0, 26515.0, 26747.0, 27309.0, 50484.0, 51105.0, 51123.0, 51136.0, 51167.0, 51185.0, 51193.0, 51321.0, 51493.0, 51692.0, 51773.0, 54069.0, 54439.0, 54556.0, 54840.0, 54928.0, 54989.0, 55156.0, 55279.0, 55432.0, 55632.0, 55768.0, 55781.0, 55892.0, 57336.0, 64062.0, 64795.0, 64895.0, 79230.0, 79572.0, 79862.0, 79872.0, 81627.0, 83744.0, 84064.0, 84108.0, 84450.0, 84864.0, 90592.0, 92597.0, 114805.0, 121536.0, 126068.0, 126231.0, 140612.0, 147923.0, 148266.0, 148268.0, 152100.0, 163049.0, 163131.0, 165918.0, 170958.0, 199777.0, 201595.0, 201626.0, 219333.0, 222194.0, 223082.0, 246175.0, 253430.0, 253461.0, 284323.0, 284370.0, 284406.0, 285381.0, 360023.0, 374900.0, 388566.0, 493911.0 
GO:0003735 MF 4.03e-10  23/839   164/29107 D02 structural constituent of ribosome       6125.0, 6128.0, 6129.0, 6146.0, 6152.0, 6155.0, 6160.0, 6164.0, 6165.0, 6189.0, 6201.0, 6227.0, 6233.0, 9553.0, 28998.0, 29093.0, 51023.0, 51258.0, 51650.0, 56945.0, 57129.0, 60488.0, 64965.0 
GO:0003697 MF 7.40e-08  16/839   107/29107 D05 single-stranded DNA binding              641.0, 1660.0, 3329.0, 4437.0, 5813.0, 6118.0, 6119.0, 6742.0, 7247.0, 7257.0, 7555.0, 10592.0, 54840.0, 57599.0, 129401.0, 170506.0 
GO:0043022 MF 1.75e-07  12/839    62/29107 D04 ribosome binding                         2107.0, 2332.0, 6731.0, 10952.0, 27000.0, 54499.0, 57003.0, 60558.0, 79568.0, 83939.0, 219402.0, 253943.0 
GO:0004842 MF 2.60e-07  23/839   230/29107 D04 ubiquitin-protein transferase activity   331.0, 1161.0, 7321.0, 7322.0, 7323.0, 7337.0, 8065.0, 8450.0, 9978.0, 11059.0, 23291.0, 26091.0, 26263.0, 26273.0, 29945.0, 55632.0, 55958.0, 57534.0, 64795.0, 79872.0, 81847.0, 92912.0, 165918.0 
GO:0003729 MF 8.54e-07  21/839   210/29107 D05 mRNA binding                             1479.0, 1660.0, 2332.0, 3182.0, 3190.0, 6129.0, 6152.0, 6741.0, 7555.0, 9716.0, 11052.0, 22916.0, 27257.0, 28998.0, 51247.0, 58517.0, 79753.0, 83939.0, 84248.0, 220988.0, 253943.0 
GO:0003677 MF 1.01e-06  54/839   921/29107 D04 DNA binding                              546.0, 641.0, 904.0, 988.0, 1660.0, 2957.0, 3190.0, 3267.0, 3608.0, 4291.0, 4666.0, 4801.0, 5134.0, 5303.0, 5378.0, 5612.0, 5926.0, 5984.0, 6018.0, 6128.0, 6129.0, 6596.0, 6884.0, 6996.0, 7112.0, 7155.0, 7247.0, 7251.0, 7257.0, 7270.0, 7637.0, 8690.0, 9774.0, 9987.0, 10260.0, 10438.0, 11169.0, 11244.0, 22823.0, 25788.0, 25909.0, 51106.0, 51663.0, 55279.0, 57599.0, 79101.0, 83852.0, 84450.0, 91151.0, 113510.0, 121536.0, 144108.0, 166815.0, 375748.0 
GO:0000049 MF 6.51e-06  11/839    72/29107 D05 tRNA binding                             1968.0, 5917.0, 6165.0, 6741.0, 51095.0, 51250.0, 55699.0, 60487.0, 63899.0, 81627.0, 83939.0 
GO:0001671 MF 8.65e-06   7/839    27/29107 D03 ATPase activator activity                5867.0, 11080.0, 27000.0, 29103.0, 54431.0, 120526.0, 131118.0 
GO:0048027 MF 8.65e-06   7/839    27/29107 D06 mRNA 5'-UTR binding                      2332.0, 6125.0, 6189.0, 6201.0, 26354.0, 84294.0, 170506.0 
GO:0042802 MF 1.11e-05  73/839  1495/29107 D03 identical protein binding                34.0, 38.0, 128.0, 331.0, 641.0, 642.0, 665.0, 998.0, 2058.0, 2098.0, 2332.0, 3183.0, 3190.0, 3281.0, 3550.0, 3612.0, 3717.0, 4082.0, 4594.0, 5688.0, 5706.0, 5805.0, 6120.0, 6129.0, 6146.0, 6240.0, 6386.0, 6643.0, 6742.0, 6772.0, 7247.0, 8161.0, 8545.0, 8575.0, 8726.0, 9453.0, 9818.0, 9943.0, 10935.0, 10951.0, 11275.0, 11335.0, 23390.0, 23435.0, 26060.0, 26127.0, 26747.0, 29110.0, 50484.0, 51075.0, 51637.0, 53339.0, 54069.0, 55216.0, 55669.0, 56947.0, 64089.0, 64395.0, 65977.0, 79101.0, 79717.0, 79872.0, 81853.0, 84056.0, 84140.0, 84661.0, 84864.0, 114294.0, 114932.0, 123811.0, 129401.0, 283742.0, 285753.0 
GO:0003743 MF 1.35e-05   9/839    51/29107 D06 translation initiation factor activity   1964.0, 1968.0, 1975.0, 4528.0, 8667.0, 9086.0, 10987.0, 83939.0, 219402.0 
GO:0005525 MF 5.33e-05  26/839   373/29107 D08 GTP binding                              159.0, 318.0, 378.0, 382.0, 998.0, 1968.0, 4528.0, 5867.0, 5868.0, 8732.0, 10325.0, 22931.0, 23560.0, 26225.0, 26354.0, 29889.0, 51493.0, 51552.0, 51715.0, 55669.0, 56681.0, 60558.0, 64901.0, 85476.0, 221079.0, 285282.0 
GO:0031625 MF 5.51e-05  22/839   296/29107 D05 ubiquitin protein ligase binding         573.0, 1629.0, 3313.0, 3329.0, 5684.0, 6118.0, 6125.0, 6233.0, 6596.0, 6613.0, 7251.0, 7321.0, 8065.0, 8450.0, 8548.0, 8883.0, 9978.0, 11124.0, 11345.0, 51528.0, 55353.0, 55432.0 
GO:0047485 MF 6.15e-05  12/839   107/29107 D03 protein N-terminus binding               382.0, 4683.0, 4869.0, 6118.0, 6227.0, 6386.0, 10640.0, 11235.0, 23256.0, 54840.0, 55770.0, 85365.0 
GO:0030983 MF 7.69e-05   4/839     9/29107 D06 mismatched DNA binding                   4437.0, 5378.0, 6996.0, 54840.0 
GO:0043024 MF 9.12e-05   5/839    17/29107 D04 ribosomal small subunit binding          1975.0, 4528.0, 4869.0, 6059.0, 219402.0 
GO:0034246 MF 9.34e-05   3/839     4/29107 D03 mitochondrial transcription factor activity 7019.0, 51106.0, 64216.0 
GO:0050145 MF 9.34e-05   3/839     4/29107 D06 nucleoside monophosphate kinase activity 51727.0, 221264.0, 102157402.0 
GO:0005524 MF 1.04e-04  68/839  1458/29107 D08 ATP binding                              546.0, 641.0, 1182.0, 1633.0, 1660.0, 2058.0, 3313.0, 3329.0, 3717.0, 4437.0, 5001.0, 5378.0, 5706.0, 5884.0, 5917.0, 5984.0, 6059.0, 6198.0, 6240.0, 6596.0, 6996.0, 7155.0, 7184.0, 7321.0, 7322.0, 7323.0, 7443.0, 8491.0, 8732.0, 9716.0, 9778.0, 9943.0, 10054.0, 10096.0, 10592.0, 10730.0, 11056.0, 23012.0, 23517.0, 25788.0, 26973.0, 29110.0, 50640.0, 51095.0, 51520.0, 51727.0, 55681.0, 55699.0, 55781.0, 55871.0, 57396.0, 57697.0, 63979.0, 64895.0, 79009.0, 79572.0, 79646.0, 79659.0, 79717.0, 84056.0, 92912.0, 113510.0, 140739.0, 170506.0, 221264.0, 253430.0, 375748.0, 102157402.0 
GO:0061608 MF 2.13e-04   5/839    20/29107 D03 nuclear import signal receptor activity  3837.0, 3839.0, 3841.0, 51194.0, 51501.0 
GO:0003682 MF 2.90e-04  26/839   418/29107 D02 chromatin binding                        546.0, 904.0, 905.0, 1499.0, 2332.0, 3066.0, 4673.0, 4869.0, 5884.0, 6498.0, 6742.0, 7019.0, 7155.0, 7270.0, 10473.0, 10592.0, 10951.0, 11169.0, 11335.0, 22823.0, 27000.0, 54840.0, 54969.0, 57697.0, 158880.0, 165918.0 
GO:0004930 MF 8.09e-08   1/839   684/29107 D04 G protein-coupled receptor activity      2844.0 
GO:0004984 MF 1.38e-05   0/839   399/29107 D04 olfactory receptor activity               
GO:1990837 MF 2.74e-05   2/839   555/29107 D06 sequence-specific double-stranded DNA binding 7559.0, 10009.0 
```
