## Supplementary material for "Transcriptional and genetic sex differences for schizophrenia across the dorsolateral prefrontal cortex, hippocampus, and caudate nucleus": Data S4: GO_analysis_module_royalblue.txt

```
GO:0006888 BP 2.25e-07   8/162   112/29107 D06 endoplasmic reticulum to Golgi vesicle-mediated transport 10897.0, 10960.0, 11018.0, 11316.0, 51614.0, 51693.0, 79090.0, 222068.0 
GO:0005789 CC 1.46e-13  29/162   974/29107 D04 endoplasmic reticulum membrane           1595.0, 5833.0, 7108.0, 7922.0, 9409.0, 9526.0, 10400.0, 10430.0, 10897.0, 10960.0, 10994.0, 11018.0, 11068.0, 11253.0, 11316.0, 22845.0, 51107.0, 51257.0, 51368.0, 51706.0, 54884.0, 55146.0, 56052.0, 57171.0, 92305.0, 92579.0, 94005.0, 130617.0, 222068.0 
GO:0005783 CC 2.36e-11  27/162  1036/29107 D05 endoplasmic reticulum                    746.0, 1595.0, 1774.0, 6748.0, 7108.0, 7922.0, 8824.0, 9409.0, 10400.0, 11018.0, 11068.0, 11253.0, 25870.0, 51024.0, 51107.0, 51257.0, 51614.0, 51693.0, 51763.0, 55146.0, 56052.0, 79090.0, 84317.0, 92305.0, 92579.0, 130617.0, 222068.0 
GO:0016020 CC 1.76e-08  34/162  2121/29107 D02 membrane                                 23.0, 30.0, 53.0, 71.0, 1595.0, 2023.0, 3611.0, 5025.0, 5216.0, 6209.0, 7922.0, 9404.0, 9409.0, 9526.0, 10755.0, 10994.0, 11253.0, 23193.0, 23481.0, 24148.0, 51024.0, 51107.0, 51614.0, 51706.0, 51763.0, 54884.0, 56052.0, 64755.0, 84317.0, 92579.0, 93185.0, 94005.0, 127829.0, 347734.0 
GO:0005829 CC 1.68e-06  55/162  5293/29107 D02 cytosol                                  23.0, 30.0, 71.0, 402.0, 435.0, 475.0, 645.0, 1155.0, 1802.0, 2023.0, 2593.0, 2647.0, 2873.0, 2954.0, 3611.0, 3835.0, 5216.0, 5859.0, 6015.0, 6209.0, 8574.0, 8576.0, 8636.0, 8666.0, 9404.0, 9409.0, 10400.0, 10755.0, 11243.0, 11316.0, 23481.0, 24142.0, 26007.0, 27183.0, 28991.0, 30833.0, 50717.0, 51024.0, 51070.0, 51257.0, 51368.0, 51693.0, 51763.0, 54850.0, 54859.0, 55154.0, 56998.0, 57407.0, 64419.0, 64777.0, 79090.0, 79873.0, 81605.0, 84364.0, 112770.0 
GO:0030134 CC 2.82e-06   5/162    40/29107 D08 COPII-coated ER to Golgi transport vesicle 10897.0, 10960.0, 11018.0, 51614.0, 222068.0 
GO:0005794 CC 1.07e-05  18/162   988/29107 D05 Golgi apparatus                          402.0, 7922.0, 8574.0, 8576.0, 10897.0, 10960.0, 11018.0, 11243.0, 11253.0, 11316.0, 23193.0, 51107.0, 51693.0, 55146.0, 64689.0, 84364.0, 222068.0, 347734.0 
GO:0030176 CC 6.14e-05   6/162   121/29107 D05 integral component of endoplasmic reticulum membrane 7108.0, 22845.0, 51398.0, 51614.0, 57171.0, 347734.0 
GO:0033116 CC 6.33e-05   5/162    75/29107 D05 endoplasmic reticulum-Golgi intermediate compartment membrane 10897.0, 10960.0, 11018.0, 51614.0, 64689.0 
GO:0005793 CC 7.18e-05   5/162    77/29107 D05 endoplasmic reticulum-Golgi intermediate compartment 10897.0, 10960.0, 11018.0, 84317.0, 222068.0 
GO:0005515 MF 1.87e-20 127/162 12418/29107 D02 protein binding                          23.0, 30.0, 53.0, 71.0, 402.0, 435.0, 475.0, 645.0, 746.0, 1153.0, 1155.0, 1774.0, 1802.0, 2023.0, 2593.0, 2647.0, 2873.0, 2954.0, 3028.0, 3611.0, 3835.0, 4580.0, 4731.0, 5025.0, 5192.0, 5216.0, 5438.0, 5833.0, 5859.0, 6015.0, 6209.0, 6839.0, 7108.0, 7918.0, 7922.0, 7936.0, 8153.0, 8574.0, 8576.0, 8636.0, 8666.0, 9136.0, 9238.0, 9404.0, 9409.0, 9526.0, 10039.0, 10078.0, 10430.0, 10467.0, 10524.0, 10629.0, 10755.0, 10897.0, 10898.0, 10960.0, 10994.0, 11018.0, 11068.0, 11243.0, 11316.0, 22827.0, 22845.0, 23193.0, 23481.0, 23557.0, 23559.0, 24148.0, 25870.0, 25915.0, 26001.0, 26007.0, 26277.0, 27183.0, 27238.0, 28973.0, 28976.0, 28991.0, 50717.0, 51024.0, 51070.0, 51107.0, 51117.0, 51255.0, 51257.0, 51368.0, 51398.0, 51550.0, 51614.0, 51693.0, 51706.0, 51763.0, 53916.0, 54850.0, 55146.0, 55154.0, 55702.0, 56998.0, 57407.0, 64419.0, 64689.0, 64755.0, 64777.0, 65094.0, 79073.0, 79090.0, 79873.0, 80256.0, 80764.0, 81605.0, 83443.0, 84065.0, 84317.0, 84545.0, 93185.0, 93210.0, 94005.0, 114034.0, 124446.0, 124995.0, 127829.0, 130617.0, 149345.0, 150383.0, 197257.0, 284312.0, 347734.0 
GO:0003723 MF 2.19e-07  25/162  1389/29107 D04 RNA binding                              23.0, 1153.0, 2023.0, 2197.0, 3028.0, 4731.0, 5216.0, 6209.0, 7936.0, 8666.0, 9136.0, 9238.0, 10898.0, 22827.0, 23193.0, 23481.0, 24148.0, 27238.0, 51070.0, 55695.0, 83443.0, 84545.0, 114034.0, 124995.0, 161424.0 
```
