## Supplementary material for "Transcriptional and genetic sex differences for schizophrenia across the dorsolateral prefrontal cortex, hippocampus, and caudate nucleus": Data S4: GO_analysis_module_salmon.txt

```
GO:0045087 BP 2.07e-41  58/351   461/29107 D06 innate immune response                   695.0, 712.0, 713.0, 714.0, 717.0, 929.0, 1436.0, 1524.0, 1535.0, 1536.0, 2000.0, 2207.0, 2209.0, 3055.0, 3663.0, 3684.0, 4064.0, 4067.0, 4688.0, 5294.0, 6039.0, 6503.0, 6737.0, 6850.0, 7096.0, 7097.0, 7098.0, 7100.0, 8635.0, 8832.0, 9450.0, 10333.0, 10346.0, 10475.0, 11027.0, 23547.0, 23765.0, 27350.0, 29108.0, 51284.0, 51296.0, 51311.0, 58484.0, 60489.0, 79626.0, 79792.0, 80216.0, 80231.0, 81622.0, 81793.0, 84868.0, 89790.0, 113277.0, 122618.0, 219972.0, 340061.0, 340205.0, 653361.0 
GO:0006954 BP 2.85e-36  50/351   387/29107 D04 inflammatory response                    140.0, 199.0, 718.0, 719.0, 929.0, 1230.0, 1234.0, 1240.0, 1436.0, 1524.0, 1535.0, 1536.0, 2350.0, 3055.0, 3552.0, 3606.0, 3663.0, 3683.0, 3689.0, 3965.0, 4064.0, 4065.0, 4261.0, 4973.0, 5294.0, 5724.0, 5742.0, 6614.0, 7040.0, 7096.0, 7097.0, 7098.0, 7100.0, 9450.0, 10312.0, 10333.0, 23166.0, 23765.0, 29108.0, 29760.0, 51284.0, 51311.0, 57413.0, 58484.0, 64581.0, 79792.0, 81793.0, 84868.0, 122618.0, 150372.0 
GO:0006955 BP 1.25e-28  39/351   298/29107 D02 immune response                          714.0, 718.0, 920.0, 942.0, 1075.0, 1230.0, 1234.0, 1240.0, 1520.0, 1524.0, 1880.0, 2209.0, 2214.0, 2217.0, 2533.0, 3113.0, 3117.0, 3122.0, 3123.0, 3394.0, 3552.0, 3603.0, 4065.0, 4261.0, 5724.0, 5996.0, 6693.0, 7096.0, 7097.0, 7409.0, 7454.0, 7940.0, 8477.0, 10261.0, 10333.0, 10346.0, 80380.0, 81793.0, 126259.0 
GO:0002250 BP 1.53e-23  29/351   189/29107 D03 adaptive immune response                 695.0, 920.0, 942.0, 1520.0, 1524.0, 1880.0, 3108.0, 3109.0, 3111.0, 3113.0, 3115.0, 3117.0, 3122.0, 3903.0, 4067.0, 5294.0, 6494.0, 6850.0, 7462.0, 8832.0, 10859.0, 11006.0, 11024.0, 23765.0, 80380.0, 81622.0, 84868.0, 89790.0, 115650.0 
GO:0032755 BP 1.77e-22  22/351    93/29107 D08 positive regulation of interleukin-6 production 199.0, 972.0, 1535.0, 3552.0, 3603.0, 3965.0, 5336.0, 5724.0, 6850.0, 7096.0, 7097.0, 7098.0, 7305.0, 10333.0, 11027.0, 23765.0, 29108.0, 51284.0, 51311.0, 64581.0, 113277.0, 388325.0 
GO:0032760 BP 1.99e-21  22/351   103/29107 D09 positive regulation of tumor necrosis factor production 929.0, 1535.0, 1536.0, 3459.0, 3552.0, 3965.0, 5336.0, 5724.0, 5788.0, 6693.0, 6850.0, 7096.0, 7097.0, 7098.0, 7305.0, 8832.0, 11027.0, 29108.0, 54440.0, 64581.0, 84868.0, 113277.0 
GO:0050853 BP 5.59e-16  13/351    39/29107 D10 B cell receptor signaling pathway        695.0, 3071.0, 4067.0, 4332.0, 4773.0, 5336.0, 5777.0, 5788.0, 6850.0, 7462.0, 29760.0, 89857.0, 150372.0 
GO:0007165 BP 5.75e-15  48/351  1075/29107 D04 signal transduction                      140.0, 718.0, 834.0, 920.0, 944.0, 945.0, 963.0, 1436.0, 1439.0, 1441.0, 1796.0, 2004.0, 2209.0, 3123.0, 3459.0, 3603.0, 3635.0, 3683.0, 4067.0, 5996.0, 6282.0, 6494.0, 6693.0, 7046.0, 7096.0, 7097.0, 7098.0, 7305.0, 9535.0, 10333.0, 10859.0, 11027.0, 11035.0, 27071.0, 27181.0, 27306.0, 29108.0, 54360.0, 54518.0, 55843.0, 57010.0, 57413.0, 58191.0, 64926.0, 112616.0, 117289.0, 123920.0, 150372.0 
GO:0032729 BP 7.64e-15  15/351    72/29107 D08 positive regulation of interferon-gamma production 929.0, 3113.0, 3115.0, 3394.0, 3606.0, 3965.0, 7098.0, 10148.0, 10859.0, 29108.0, 51284.0, 51311.0, 54440.0, 64581.0, 84868.0 
GO:0019886 BP 2.99e-14  11/351    30/29107 D05 antigen processing and presentation of exogenous peptide antigen via MHC class II 972.0, 1520.0, 2207.0, 3108.0, 3109.0, 3111.0, 3113.0, 3115.0, 3117.0, 3122.0, 3123.0 
GO:0032757 BP 4.46e-13  13/351    62/29107 D08 positive regulation of interleukin-8 production 929.0, 972.0, 3965.0, 6850.0, 7096.0, 7097.0, 7098.0, 7100.0, 11027.0, 29108.0, 51284.0, 51311.0, 64581.0 
GO:0032731 BP 4.46e-13  13/351    62/29107 D09 positive regulation of interleukin-1 beta production 834.0, 841.0, 3965.0, 4332.0, 7305.0, 10333.0, 11027.0, 29108.0, 51311.0, 58484.0, 64581.0, 79792.0, 113277.0 
GO:0001774 BP 6.19e-13  10/351    28/29107 D06 microglial cell activation               199.0, 712.0, 3459.0, 3684.0, 3689.0, 7096.0, 7097.0, 7098.0, 10333.0, 54209.0 
GO:0002224 BP 7.28e-13   9/351    20/29107 D07 toll-like receptor signaling pathway     1520.0, 5336.0, 7096.0, 7097.0, 7100.0, 10333.0, 51284.0, 51311.0, 81793.0 
GO:0032735 BP 1.53e-12  11/351    41/29107 D08 positive regulation of interleukin-12 production 3394.0, 3603.0, 3663.0, 3965.0, 5336.0, 6850.0, 7097.0, 7098.0, 7805.0, 64581.0, 388325.0 
GO:0050870 BP 2.92e-12  10/351    32/29107 D08 positive regulation of T cell activation 920.0, 3108.0, 3109.0, 3111.0, 3113.0, 3115.0, 3117.0, 3122.0, 3123.0, 29108.0 
GO:0002503 BP 4.89e-12   8/351    16/29107 D08 peptide antigen assembly with MHC class II protein complex 3108.0, 3109.0, 3111.0, 3113.0, 3115.0, 3117.0, 3122.0, 3123.0 
GO:0002381 BP 9.13e-12   8/351    17/29107 D07 immunoglobulin production involved in immunoglobulin-mediated immune response 3108.0, 3109.0, 3111.0, 3113.0, 3115.0, 3117.0, 3122.0, 3123.0 
GO:0019221 BP 1.95e-11  16/351   142/29107 D06 cytokine-mediated signaling pathway      1050.0, 1230.0, 1436.0, 1441.0, 3055.0, 3459.0, 3552.0, 3587.0, 3597.0, 3663.0, 5777.0, 10148.0, 10859.0, 11024.0, 11027.0, 23547.0 
GO:0007166 BP 4.20e-11  19/351   225/29107 D05 cell surface receptor signaling pathway  154.0, 920.0, 929.0, 942.0, 1230.0, 1234.0, 1796.0, 2209.0, 2212.0, 2214.0, 3597.0, 5788.0, 6693.0, 10261.0, 10800.0, 11024.0, 23765.0, 80380.0, 284021.0 
GO:0006935 BP 9.93e-11  14/351   113/29107 D03 chemotaxis                               719.0, 1230.0, 1234.0, 1240.0, 1524.0, 1794.0, 3071.0, 3965.0, 5724.0, 6693.0, 10800.0, 58191.0, 112616.0, 123920.0 
GO:0042102 BP 1.12e-10  11/351    59/29107 D09 positive regulation of T cell proliferation 199.0, 942.0, 3071.0, 3109.0, 3113.0, 3115.0, 5788.0, 54440.0, 80380.0, 84868.0, 115650.0 
GO:0034154 BP 2.48e-10   5/351     5/29107 D08 toll-like receptor 7 signaling pathway   51284.0, 81622.0, 84868.0, 118788.0, 388325.0 
GO:0031663 BP 3.44e-10   9/351    36/29107 D06 lipopolysaccharide-mediated signaling pathway 929.0, 3055.0, 3606.0, 4067.0, 5336.0, 5724.0, 6688.0, 7040.0, 7097.0 
GO:0051092 BP 5.54e-10  15/351   152/29107 D12 positive regulation of NF-kappaB transcription factor activity 695.0, 1524.0, 3606.0, 3965.0, 5336.0, 6737.0, 7097.0, 7098.0, 10333.0, 10346.0, 10475.0, 11035.0, 29108.0, 58484.0, 64581.0 
GO:0051607 BP 5.97e-10  17/351   205/29107 D07 defense response to virus                3663.0, 3687.0, 5788.0, 6039.0, 7097.0, 7098.0, 8673.0, 10346.0, 10859.0, 11035.0, 27350.0, 29108.0, 51284.0, 51311.0, 60489.0, 81622.0, 340061.0 
GO:0006898 BP 7.69e-10  11/351    70/29107 D06 receptor-mediated endocytosis            154.0, 929.0, 1601.0, 3684.0, 3689.0, 4360.0, 4481.0, 7048.0, 23166.0, 58191.0, 283420.0 
GO:0042130 BP 1.21e-09   9/351    41/29107 D09 negative regulation of T cell proliferation 942.0, 3123.0, 5777.0, 6693.0, 10859.0, 11006.0, 11326.0, 80380.0, 84868.0 
GO:0046598 BP 1.29e-09   6/351    11/29107 D06 positive regulation of viral entry into host cell 920.0, 972.0, 3123.0, 3965.0, 6737.0, 10475.0 
GO:0032722 BP 1.53e-09   9/351    42/29107 D08 positive regulation of chemokine production 199.0, 972.0, 1436.0, 3606.0, 7097.0, 7098.0, 29108.0, 51284.0, 84868.0 
GO:0032930 BP 2.37e-09   7/351    20/29107 D08 positive regulation of superoxide anion generation 1535.0, 3684.0, 3689.0, 6850.0, 7040.0, 7305.0, 64581.0 
GO:0002755 BP 2.37e-09   7/351    20/29107 D08 MyD88-dependent toll-like receptor signaling pathway 695.0, 7096.0, 7097.0, 7100.0, 10333.0, 51311.0, 81793.0 
GO:0001775 BP 4.71e-09   6/351    13/29107 D02 cell activation                          5336.0, 6850.0, 7096.0, 7097.0, 10333.0, 64581.0 
GO:0030225 BP 5.10e-09   7/351    22/29107 D06 macrophage differentiation               841.0, 920.0, 1050.0, 1436.0, 3123.0, 6688.0, 139716.0 
GO:0032743 BP 5.70e-09   8/351    34/29107 D08 positive regulation of interleukin-2 production 861.0, 920.0, 942.0, 3552.0, 5336.0, 5788.0, 54440.0, 64581.0 
GO:0038095 BP 7.25e-09   7/351    23/29107 D08 Fc-epsilon receptor signaling pathway    695.0, 2207.0, 4067.0, 5336.0, 6850.0, 7409.0, 23547.0 
GO:0043123 BP 9.04e-09  15/351   186/29107 D08 positive regulation of I-kappaB kinase/NF-kappaB signaling 834.0, 841.0, 843.0, 920.0, 972.0, 3123.0, 3965.0, 6737.0, 7098.0, 10333.0, 10346.0, 10475.0, 64581.0, 80216.0, 113277.0 
GO:1901224 BP 1.04e-08  10/351    69/29107 D08 positive regulation of NIK/NF-kappaB signaling 929.0, 942.0, 3606.0, 3965.0, 7097.0, 7098.0, 7805.0, 51284.0, 54209.0, 84868.0 
GO:0006968 BP 1.35e-08   9/351    53/29107 D04 cellular defense response                1234.0, 1524.0, 4332.0, 4688.0, 6693.0, 7305.0, 10312.0, 10871.0, 653361.0 
GO:0051056 BP 1.59e-08  12/351   115/29107 D07 regulation of small GTPase mediated signal transduction 393.0, 1794.0, 6494.0, 7409.0, 23526.0, 50619.0, 55843.0, 81704.0, 89846.0, 117289.0, 221472.0, 257106.0 
GO:0006911 BP 1.89e-08   7/351    26/29107 D07 phagocytosis, engulfment                 199.0, 2209.0, 3684.0, 3689.0, 4481.0, 51411.0, 54209.0 
GO:0150062 BP 2.08e-08   4/351     4/29107 D07 complement-mediated synapse pruning      712.0, 718.0, 3684.0, 54209.0 
GO:0071226 BP 2.08e-08   4/351     4/29107 D05 cellular response to molecule of fungal origin 695.0, 6850.0, 64581.0, 388325.0 
GO:0032733 BP 2.79e-08   8/351    41/29107 D08 positive regulation of interleukin-10 production 3965.0, 5336.0, 6850.0, 7097.0, 29108.0, 54209.0, 54440.0, 64581.0 
GO:0030889 BP 4.84e-08   6/351    18/29107 D09 negative regulation of B cell proliferation 695.0, 3635.0, 4067.0, 4332.0, 7305.0, 11314.0 
GO:0071407 BP 1.21e-07   8/351    49/29107 D05 cellular response to organic cyclic compound 841.0, 1050.0, 1535.0, 3606.0, 4481.0, 7040.0, 53829.0, 340061.0 
GO:0071222 BP 1.45e-07  13/351   168/29107 D06 cellular response to lipopolysaccharide  834.0, 929.0, 942.0, 1234.0, 1524.0, 3394.0, 3552.0, 4064.0, 4360.0, 10859.0, 29108.0, 80380.0, 84868.0 
GO:0007155 BP 1.51e-07  22/351   488/29107 D02 cell adhesion                            920.0, 945.0, 953.0, 1230.0, 1441.0, 1524.0, 2350.0, 3055.0, 3683.0, 3684.0, 3687.0, 3689.0, 5239.0, 6404.0, 10232.0, 11314.0, 22915.0, 23166.0, 27181.0, 89790.0, 114132.0, 100049587.0 
GO:0045579 BP 1.83e-07   5/351    12/29107 D09 positive regulation of B cell differentiation 695.0, 3071.0, 3635.0, 4323.0, 6850.0 
GO:0007229 BP 1.90e-07  10/351    93/29107 D06 integrin-mediated signaling pathway      2533.0, 3055.0, 3683.0, 3684.0, 3687.0, 3689.0, 5341.0, 6850.0, 7409.0, 84106.0 
GO:0050729 BP 2.33e-07  10/351    95/29107 D07 positive regulation of inflammatory response 1050.0, 3603.0, 3606.0, 7097.0, 7098.0, 23765.0, 51284.0, 56670.0, 63940.0, 81793.0 
GO:0002862 BP 2.50e-07   6/351    23/29107 D08 negative regulation of inflammatory response to antigenic stimulus 3055.0, 3123.0, 4067.0, 6850.0, 54209.0, 79651.0 
GO:0045730 BP 2.95e-07   5/351    13/29107 D02 respiratory burst                        1535.0, 1536.0, 4688.0, 4689.0, 653361.0 
GO:0034341 BP 3.30e-07   6/351    24/29107 D05 response to interferon-gamma             972.0, 4261.0, 6672.0, 6737.0, 8942.0, 58191.0 
GO:0010628 BP 3.61e-07  21/351   472/29107 D06 positive regulation of gene expression   972.0, 1050.0, 3459.0, 3552.0, 3687.0, 3965.0, 4094.0, 4773.0, 5336.0, 6688.0, 7040.0, 7046.0, 7097.0, 7098.0, 7305.0, 10333.0, 10859.0, 29760.0, 54209.0, 64581.0, 338773.0 
GO:0045766 BP 3.78e-07  12/351   153/29107 D07 positive regulation of angiogenesis      718.0, 719.0, 861.0, 1524.0, 1536.0, 3099.0, 3552.0, 3687.0, 7048.0, 7098.0, 126259.0, 146850.0 
GO:0031295 BP 3.86e-07   7/351    39/29107 D09 T cell costimulation                     942.0, 4067.0, 5777.0, 7409.0, 80380.0, 115650.0, 126259.0 
GO:0042742 BP 3.96e-07  11/351   126/29107 D06 defense response to bacterium            2207.0, 3394.0, 6693.0, 6850.0, 7098.0, 7100.0, 10333.0, 23166.0, 58484.0, 79792.0, 219972.0 
GO:0032753 BP 4.30e-07   6/351    25/29107 D08 positive regulation of interleukin-4 production 942.0, 2207.0, 3965.0, 6850.0, 54440.0, 84868.0 
GO:0030890 BP 6.56e-07   7/351    42/29107 D09 positive regulation of B cell proliferation 972.0, 1880.0, 3071.0, 4773.0, 5788.0, 54440.0, 115650.0 
GO:0032689 BP 6.56e-07   7/351    42/29107 D08 negative regulation of interferon-gamma production 3123.0, 3965.0, 7805.0, 10859.0, 11006.0, 80380.0, 84868.0 
GO:0016064 BP 6.74e-07   5/351    15/29107 D06 immunoglobulin mediated immune response  972.0, 2207.0, 3635.0, 10312.0, 51311.0 
GO:0030316 BP 1.37e-06   6/351    30/29107 D06 osteoclast differentiation               1436.0, 1880.0, 7305.0, 10312.0, 54209.0, 126014.0 
GO:0051091 BP 1.39e-06  10/351   115/29107 D11 positive regulation of DNA-binding transcription factor activity 3059.0, 5336.0, 6737.0, 10346.0, 10475.0, 29108.0, 54360.0, 64581.0, 150372.0, 340061.0 
GO:0034138 BP 1.40e-06   4/351     8/29107 D08 toll-like receptor 3 signaling pathway   7098.0, 81622.0, 84868.0, 388325.0 
GO:0098883 BP 1.40e-06   4/351     8/29107 D06 synapse pruning                          712.0, 713.0, 714.0, 1524.0 
GO:0002283 BP 1.40e-06   4/351     8/29107 D07 neutrophil activation involved in immune response 2207.0, 6850.0, 7305.0, 11027.0 
GO:0050731 BP 1.46e-06   9/351    90/29107 D10 positive regulation of peptidyl-tyrosine phosphorylation 920.0, 972.0, 3059.0, 5336.0, 5788.0, 6850.0, 7040.0, 54209.0, 64581.0 
GO:0150064 BP 1.74e-06   3/351     3/29107 D04 vertebrate eye-specific patterning       712.0, 718.0, 3684.0 
GO:0071727 BP 1.74e-06   3/351     3/29107 D08 cellular response to triacyl bacterial lipopeptide 929.0, 7096.0, 7097.0 
GO:0071346 BP 1.76e-06   9/351    92/29107 D06 cellular response to interferon-gamma    199.0, 834.0, 3113.0, 3394.0, 3965.0, 4360.0, 7097.0, 7098.0, 7454.0 
GO:0050850 BP 1.87e-06   5/351    18/29107 D08 positive regulation of calcium-mediated signaling 920.0, 5336.0, 6850.0, 54209.0, 64581.0 
GO:0050921 BP 1.87e-06   5/351    18/29107 D06 positive regulation of chemotaxis        199.0, 7040.0, 54209.0, 56670.0, 64805.0 
GO:0042110 BP 1.94e-06   7/351    49/29107 D05 T cell activation                        841.0, 920.0, 5294.0, 5788.0, 7454.0, 8832.0, 64581.0 
GO:0070374 BP 2.27e-06  13/351   214/29107 D09 positive regulation of ERK1 and ERK2 cascade 920.0, 972.0, 1230.0, 1436.0, 1880.0, 3123.0, 3965.0, 5788.0, 7040.0, 29108.0, 54209.0, 84868.0, 388325.0 
GO:0048678 BP 2.48e-06   6/351    33/29107 D04 response to axon injury                  199.0, 4067.0, 5336.0, 7305.0, 54209.0, 64805.0 
GO:0032481 BP 2.51e-06   5/351    19/29107 D08 positive regulation of type I interferon production 929.0, 3663.0, 5336.0, 6850.0, 340061.0 
GO:0006952 BP 2.53e-06   8/351    72/29107 D03 defense response                         1441.0, 1536.0, 6039.0, 7454.0, 8832.0, 10800.0, 11024.0, 11027.0 
GO:0002223 BP 3.31e-06   5/351    20/29107 D11 stimulatory C-type lectin receptor signaling pathway 4067.0, 5336.0, 6850.0, 7305.0, 64581.0 
GO:0070269 BP 4.30e-06   5/351    21/29107 D04 pyroptosis                               834.0, 841.0, 54209.0, 58484.0, 79792.0 
GO:0097190 BP 4.88e-06   7/351    56/29107 D05 apoptotic signaling pathway              695.0, 834.0, 841.0, 843.0, 3684.0, 7305.0, 11035.0 
GO:0042554 BP 5.51e-06   5/351    22/29107 D05 superoxide anion generation              1535.0, 1536.0, 4688.0, 4689.0, 653361.0 
GO:0070723 BP 6.42e-06   4/351    11/29107 D06 response to cholesterol                  1234.0, 7040.0, 7046.0, 7048.0 
GO:0032728 BP 6.87e-06   6/351    39/29107 D09 positive regulation of interferon-beta production 3663.0, 7097.0, 7098.0, 51284.0, 51311.0, 340061.0 
GO:0002291 BP 6.89e-06   3/351     4/29107 D07 T cell activation via T cell receptor contact with antigen bound to MHC molecule on antigen presenting cell 3683.0, 10875.0, 54518.0 
GO:0002316 BP 6.89e-06   3/351     4/29107 D10 follicular B cell differentiation        3394.0, 5336.0, 6688.0 
GO:0002774 BP 6.89e-06   3/351     4/29107 D08 Fc receptor mediated inhibitory signaling pathway 4067.0, 10859.0, 11006.0 
GO:1904151 BP 6.89e-06   3/351     4/29107 D08 positive regulation of microglial cell mediated cytotoxicity 3684.0, 6688.0, 7305.0 
GO:0002282 BP 6.89e-06   3/351     4/29107 D07 microglial cell activation involved in immune response 1524.0, 7305.0, 54209.0 
GO:0034123 BP 6.89e-06   3/351     4/29107 D08 positive regulation of toll-like receptor signaling pathway 7097.0, 7098.0, 7100.0 
GO:0043315 BP 6.89e-06   3/351     4/29107 D11 positive regulation of neutrophil degranulation 3684.0, 3689.0, 5724.0 
GO:0038156 BP 6.89e-06   3/351     4/29107 D07 interleukin-3-mediated signaling pathway 1439.0, 2207.0, 6850.0 
GO:0030031 BP 6.98e-06   5/351    23/29107 D05 cell projection assembly                 399.0, 3071.0, 23191.0, 64098.0, 85477.0 
GO:0048661 BP 7.79e-06   7/351    60/29107 D06 positive regulation of smooth muscle cell proliferation 199.0, 1535.0, 3606.0, 5724.0, 7040.0, 7048.0, 10257.0 
GO:0002244 BP 7.79e-06   7/351    60/29107 D04 hematopoietic progenitor cell differentiation 1436.0, 5341.0, 5777.0, 5788.0, 7040.0, 54502.0, 122618.0 
GO:0006959 BP 8.71e-06   7/351    61/29107 D03 humoral immune response                  240.0, 1880.0, 3123.0, 6480.0, 10148.0, 29760.0, 54209.0 
GO:0060100 BP 9.53e-06   4/351    12/29107 D08 positive regulation of phagocytosis, engulfment 718.0, 3071.0, 5336.0, 54209.0 
GO:0060907 BP 9.53e-06   4/351    12/29107 D10 positive regulation of macrophage cytokine production 972.0, 5336.0, 7805.0, 10859.0 
GO:0009611 BP 1.08e-05   7/351    63/29107 D03 response to wounding                     140.0, 1230.0, 1524.0, 3087.0, 7040.0, 10894.0, 57413.0 
GO:0097242 BP 1.36e-05   4/351    13/29107 D02 amyloid-beta clearance                   718.0, 3684.0, 3689.0, 4481.0 
GO:0002376 BP 1.41e-05   6/351    44/29107 D01 immune system process                    2212.0, 3394.0, 3663.0, 4973.0, 10871.0, 11314.0 
GO:0032703 BP 1.61e-05   5/351    27/29107 D08 negative regulation of interleukin-2 production 5788.0, 7805.0, 11006.0, 11326.0, 84868.0 
GO:0002732 BP 1.71e-05   3/351     5/29107 D09 positive regulation of dendritic cell cytokine production 5336.0, 64581.0, 388325.0 
GO:0071396 BP 1.71e-05   3/351     5/29107 D05 cellular response to lipid               5336.0, 6850.0, 54209.0 
GO:0043378 BP 1.71e-05   3/351     5/29107 D11 positive regulation of CD8-positive, alpha-beta T cell differentiation 861.0, 3071.0, 11006.0 
GO:0071726 BP 1.71e-05   3/351     5/29107 D08 cellular response to diacyl bacterial lipopeptide 929.0, 7097.0, 10333.0 
GO:0031529 BP 1.89e-05   4/351    14/29107 D06 ruffle organization                      1436.0, 5341.0, 10312.0, 23191.0 
GO:0035589 BP 1.89e-05   4/351    14/29107 D07 G protein-coupled purinergic nucleotide receptor signaling pathway 2857.0, 5724.0, 53829.0, 64805.0 
GO:0097028 BP 1.89e-05   4/351    14/29107 D06 dendritic cell differentiation           3394.0, 4067.0, 10859.0, 54209.0 
GO:0007159 BP 1.94e-05   5/351    28/29107 D04 leukocyte cell-cell adhesion             3683.0, 3689.0, 4973.0, 5788.0, 6850.0 
GO:0050766 BP 2.09e-05   6/351    47/29107 D07 positive regulation of phagocytosis      1535.0, 1794.0, 2207.0, 29108.0, 54209.0, 64581.0 
GO:2000406 BP 2.55e-05   4/351    15/29107 D11 positive regulation of T cell migration  199.0, 6693.0, 29108.0, 81704.0 
GO:0033630 BP 2.55e-05   4/351    15/29107 D06 positive regulation of cell adhesion mediated by integrin 3071.0, 5777.0, 6850.0, 64805.0 
GO:0034142 BP 2.55e-05   4/351    15/29107 D08 toll-like receptor 4 signaling pathway   929.0, 4067.0, 118788.0, 388325.0 
GO:0002281 BP 2.55e-05   4/351    15/29107 D06 macrophage activation involved in immune response 5336.0, 6850.0, 56670.0, 84868.0 
GO:0007169 BP 2.80e-05   9/351   129/29107 D07 transmembrane receptor protein tyrosine kinase signaling pathway 920.0, 1436.0, 1796.0, 3055.0, 4067.0, 6503.0, 6850.0, 29760.0, 115727.0 
GO:0001934 BP 3.28e-05  11/351   199/29107 D09 positive regulation of protein phosphorylation 199.0, 718.0, 920.0, 972.0, 1436.0, 1601.0, 3123.0, 4067.0, 7040.0, 54209.0, 338773.0 
GO:0071639 BP 3.37e-05   4/351    16/29107 D09 positive regulation of monocyte chemotactic protein-1 production 3965.0, 6850.0, 8832.0, 64581.0 
GO:0043305 BP 3.38e-05   3/351     6/29107 D11 negative regulation of mast cell degranulation 3965.0, 8832.0, 11314.0 
GO:0002576 BP 3.38e-05   3/351     6/29107 D08 platelet degranulation                   4067.0, 5341.0, 10257.0 
GO:0071221 BP 3.38e-05   3/351     6/29107 D07 cellular response to bacterial lipopeptide 7096.0, 7097.0, 10333.0 
GO:0030183 BP 3.43e-05   7/351    75/29107 D07 B cell differentiation                   3087.0, 4066.0, 5336.0, 5788.0, 10312.0, 29760.0, 150372.0 
GO:0032720 BP 3.74e-05   7/351    76/29107 D09 negative regulation of tumor necrosis factor production 945.0, 3965.0, 5777.0, 10859.0, 23547.0, 54209.0, 84868.0 
GO:0006956 BP 4.37e-05   4/351    17/29107 D07 complement activation                    712.0, 713.0, 717.0, 718.0 
GO:0002407 BP 4.37e-05   4/351    17/29107 D08 dendritic cell chemotaxis                1230.0, 1234.0, 1880.0, 5294.0 
GO:0006801 BP 4.37e-05   4/351    17/29107 D04 superoxide metabolic process             1535.0, 1536.0, 4688.0, 653361.0 
GO:0031668 BP 4.37e-05   4/351    17/29107 D04 cellular response to extracellular stimulus 199.0, 4067.0, 5788.0, 79792.0 
GO:0001516 BP 4.37e-05   4/351    17/29107 D11 prostaglandin biosynthetic process       972.0, 5742.0, 6916.0, 27306.0 
GO:0030593 BP 4.43e-05   7/351    78/29107 D09 neutrophil chemotaxis                    1441.0, 2207.0, 3071.0, 3689.0, 5294.0, 6850.0, 7409.0 
GO:0050776 BP 4.46e-05   5/351    33/29107 D04 regulation of immune response            2209.0, 2212.0, 2214.0, 6693.0, 10870.0 
GO:0014068 BP 4.81e-05   7/351    79/29107 D08 positive regulation of phosphatidylinositol 3-kinase signaling 3059.0, 3606.0, 5777.0, 10870.0, 54209.0, 118788.0, 653361.0 
GO:0019722 BP 4.81e-05   7/351    79/29107 D07 calcium-mediated signaling               695.0, 1230.0, 1234.0, 1524.0, 5336.0, 7462.0, 64805.0 
GO:0006958 BP 5.17e-05   5/351    34/29107 D08 complement activation, classical pathway 712.0, 713.0, 714.0, 717.0, 718.0 
GO:0050829 BP 5.65e-05   7/351    81/29107 D07 defense response to Gram-negative bacterium 834.0, 920.0, 6039.0, 29108.0, 54209.0, 79792.0, 219972.0 
GO:0071260 BP 5.65e-05   7/351    81/29107 D05 cellular response to mechanical stimulus 834.0, 841.0, 1535.0, 7098.0, 7100.0, 51284.0, 51311.0 
GO:0032747 BP 5.87e-05   3/351     7/29107 D08 positive regulation of interleukin-23 production 5336.0, 23765.0, 64581.0 
GO:0045588 BP 5.87e-05   3/351     7/29107 D10 positive regulation of gamma-delta T cell differentiation 3071.0, 5788.0, 6850.0 
GO:1904141 BP 5.87e-05   3/351     7/29107 D10 positive regulation of microglial cell migration 1524.0, 54209.0, 64805.0 
GO:0034136 BP 5.87e-05   3/351     7/29107 D09 negative regulation of toll-like receptor 2 signaling pathway 4067.0, 10333.0, 54209.0 
GO:0030217 BP 6.87e-05   5/351    36/29107 D07 T cell differentiation                   399.0, 920.0, 5788.0, 7409.0, 10312.0 
GO:0050790 BP 6.97e-05  16/351   426/29107 D03 regulation of catalytic activity         241.0, 393.0, 397.0, 695.0, 1794.0, 4688.0, 4689.0, 5866.0, 7454.0, 27128.0, 50619.0, 63940.0, 64407.0, 79958.0, 117289.0, 257106.0 
GO:0043410 BP 8.21e-05   9/351   148/29107 D08 positive regulation of MAPK cascade      154.0, 920.0, 972.0, 3123.0, 5336.0, 5788.0, 7046.0, 7805.0, 113277.0 
GO:0008360 BP 8.64e-05   9/351   149/29107 D06 regulation of cell shape                 399.0, 1436.0, 3055.0, 3689.0, 7940.0, 23191.0, 55843.0, 89846.0, 221472.0 
GO:2000249 BP 8.64e-05   4/351    20/29107 D08 regulation of actin cytoskeleton reorganization 397.0, 1436.0, 9535.0, 51225.0 
GO:1901216 BP 8.97e-05   5/351    38/29107 D06 positive regulation of neuron death      712.0, 841.0, 3684.0, 3689.0, 7305.0 
GO:0034162 BP 9.31e-05   3/351     8/29107 D08 toll-like receptor 9 signaling pathway   81622.0, 84868.0, 118788.0 
GO:0031666 BP 9.31e-05   3/351     8/29107 D07 positive regulation of lipopolysaccharide-mediated signaling pathway 4064.0, 9450.0, 388325.0 
GO:0030644 BP 9.31e-05   3/351     8/29107 D09 cellular chloride ion homeostasis        3784.0, 6916.0, 10008.0 
GO:0032088 BP 9.60e-05   7/351    88/29107 D12 negative regulation of NF-kappaB transcription factor activity 140.0, 1240.0, 6688.0, 6737.0, 29108.0, 57413.0, 84868.0 
GO:0045944 BP 1.03e-04  29/351  1107/29107 D11 positive regulation of transcription by RNA polymerase II 154.0, 861.0, 944.0, 1050.0, 1601.0, 2000.0, 2004.0, 2313.0, 3059.0, 3087.0, 3394.0, 3552.0, 3606.0, 3663.0, 4005.0, 4094.0, 4261.0, 4773.0, 6688.0, 6886.0, 7040.0, 7097.0, 7098.0, 7454.0, 10859.0, 22797.0, 51284.0, 54360.0, 340061.0 
GO:0038096 BP 1.06e-04   4/351    21/29107 D10 Fc-gamma receptor signaling pathway involved in phagocytosis 3055.0, 4067.0, 6850.0, 7409.0 
GO:0051897 BP 1.07e-04   8/351   120/29107 D08 positive regulation of protein kinase B signaling 1524.0, 3059.0, 3606.0, 5294.0, 7040.0, 7046.0, 23533.0, 64805.0 
GO:0045893 BP 1.08e-04  20/351   637/29107 D10 positive regulation of transcription, DNA-templated 861.0, 920.0, 942.0, 972.0, 2000.0, 2313.0, 3087.0, 3123.0, 4066.0, 4261.0, 4773.0, 6672.0, 6737.0, 6886.0, 7040.0, 7046.0, 10346.0, 10475.0, 11035.0, 653361.0 
GO:0007267 BP 1.11e-04  11/351   228/29107 D03 cell-cell signaling                      712.0, 944.0, 945.0, 1230.0, 1234.0, 1524.0, 3606.0, 3689.0, 10750.0, 23166.0, 79690.0 
GO:0006909 BP 1.12e-04   6/351    63/29107 D05 phagocytosis                             929.0, 3394.0, 3683.0, 4688.0, 4689.0, 122618.0 
GO:0050852 BP 1.19e-04   7/351    91/29107 D10 T cell receptor signaling pathway        2533.0, 3115.0, 3123.0, 3635.0, 5336.0, 5788.0, 84106.0 
GO:0032693 BP 1.28e-04   4/351    22/29107 D08 negative regulation of interleukin-10 production 7305.0, 10859.0, 11006.0, 80380.0 
GO:0032727 BP 1.28e-04   4/351    22/29107 D09 positive regulation of interferon-alpha production 3663.0, 7098.0, 51284.0, 51311.0 
GO:0031623 BP 1.30e-04   5/351    41/29107 D07 receptor internalization                 2207.0, 3689.0, 6850.0, 10859.0, 11006.0 
GO:0006915 BP 1.34e-04  18/351   547/29107 D04 apoptotic process                        841.0, 843.0, 929.0, 1075.0, 1263.0, 1601.0, 3552.0, 3635.0, 3689.0, 7046.0, 7048.0, 7097.0, 8477.0, 10312.0, 25816.0, 29108.0, 58484.0, 653361.0 
GO:0046641 BP 1.38e-04   3/351     9/29107 D10 positive regulation of alpha-beta T cell proliferation 5788.0, 6850.0, 10148.0 
GO:0042088 BP 1.38e-04   3/351     9/29107 D05 T-helper 1 type immune response          3123.0, 3606.0, 10148.0 
GO:0050764 BP 1.38e-04   3/351     9/29107 D06 regulation of phagocytosis               3055.0, 5788.0, 6850.0 
GO:0035915 BP 1.45e-04   2/351     2/29107 D04 pore formation in membrane of other organism 79792.0, 219972.0 
GO:0043313 BP 1.45e-04   2/351     2/29107 D10 regulation of neutrophil degranulation   6850.0, 84106.0 
GO:1990858 BP 1.45e-04   2/351     2/29107 D04 cellular response to lectin              5336.0, 6850.0 
GO:0110090 BP 1.45e-04   2/351     2/29107 D09 positive regulation of hippocampal neuron apoptotic process 3684.0, 7305.0 
GO:1904139 BP 1.45e-04   2/351     2/29107 D09 regulation of microglial cell migration  1524.0, 64805.0 
GO:0032959 BP 1.45e-04   2/351     2/29107 D08 inositol trisphosphate biosynthetic process 5336.0, 5724.0 
GO:0002540 BP 1.45e-04   2/351     2/29107 D04 leukotriene production involved in inflammatory response 240.0, 241.0 
GO:0150102 BP 1.45e-04   2/351     2/29107 D06 negative regulation of monocyte activation 945.0, 11006.0 
GO:0002588 BP 1.45e-04   2/351     2/29107 D07 positive regulation of antigen processing and presentation of peptide antigen via MHC class II 29108.0, 54209.0 
GO:0002573 BP 1.45e-04   2/351     2/29107 D05 myeloid leukocyte differentiation        861.0, 6688.0 
GO:1904093 BP 1.45e-04   2/351     2/29107 D07 negative regulation of autophagic cell death 7805.0, 54209.0 
GO:0002491 BP 1.45e-04   2/351     2/29107 D05 antigen processing and presentation of endogenous peptide antigen via MHC class II 3122.0, 3123.0 
GO:0042495 BP 1.45e-04   2/351     2/29107 D08 detection of triacyl bacterial lipopeptide 7096.0, 7097.0 
GO:0042496 BP 1.45e-04   2/351     2/29107 D08 detection of diacyl bacterial lipopeptide 7097.0, 10333.0 
GO:0007160 BP 1.46e-04   7/351    94/29107 D04 cell-matrix adhesion                     967.0, 3683.0, 3689.0, 6614.0, 10232.0, 10894.0, 64098.0 
GO:0032715 BP 1.46e-04   6/351    66/29107 D08 negative regulation of interleukin-6 production 3071.0, 3635.0, 5777.0, 8832.0, 11006.0, 84868.0 
GO:0009968 BP 1.46e-04   5/351    42/29107 D06 negative regulation of signal transduction 3635.0, 5996.0, 6001.0, 10287.0, 64407.0 
GO:0046718 BP 1.77e-04   7/351    97/29107 D06 viral entry into host cell               920.0, 942.0, 1234.0, 4360.0, 6404.0, 6510.0, 8673.0 
GO:0019882 BP 1.83e-04   4/351    24/29107 D02 antigen processing and presentation      972.0, 1520.0, 10981.0, 57705.0 
GO:0050830 BP 1.89e-04   7/351    98/29107 D07 defense response to Gram-positive bacterium 944.0, 6039.0, 7097.0, 29108.0, 79792.0, 84868.0, 219972.0 
GO:0007264 BP 1.89e-04   7/351    98/29107 D06 small GTPase mediated signal transduction 1794.0, 7409.0, 10287.0, 81704.0, 115727.0, 139818.0, 257106.0 
GO:0071223 BP 1.96e-04   3/351    10/29107 D06 cellular response to lipoteichoic acid   929.0, 7097.0, 54209.0 
GO:0030335 BP 2.02e-04  11/351   244/29107 D07 positive regulation of cell migration    199.0, 1230.0, 1436.0, 1601.0, 3687.0, 4067.0, 4323.0, 7040.0, 7046.0, 58191.0, 64581.0 
GO:0030218 BP 2.51e-04   5/351    47/29107 D05 erythrocyte differentiation              3059.0, 4067.0, 6688.0, 6886.0, 10320.0 
GO:1900017 BP 2.52e-04   4/351    26/29107 D08 positive regulation of cytokine production involved in inflammatory response 10333.0, 23765.0, 63940.0, 64581.0 
GO:0045060 BP 2.67e-04   3/351    11/29107 D04 negative thymic T cell selection         972.0, 1794.0, 5788.0 
GO:0002357 BP 2.67e-04   3/351    11/29107 D04 defense response to tumor cell           6688.0, 7805.0, 51225.0 
GO:1900015 BP 2.67e-04   3/351    11/29107 D07 regulation of cytokine production involved in inflammatory response 240.0, 54209.0, 122618.0 
GO:0045657 BP 2.67e-04   3/351    11/29107 D09 positive regulation of monocyte differentiation 920.0, 972.0, 3123.0 
GO:0060333 BP 2.67e-04   3/351    11/29107 D07 interferon-gamma-mediated signaling pathway 3055.0, 3459.0, 6672.0 
GO:0019370 BP 2.67e-04   3/351    11/29107 D08 leukotriene biosynthetic process         240.0, 241.0, 6850.0 
GO:0045059 BP 2.67e-04   3/351    11/29107 D04 positive thymic T cell selection         972.0, 1794.0, 5788.0 
GO:0010575 BP 3.39e-04   4/351    28/29107 D08 positive regulation of vascular endothelial growth factor production 718.0, 719.0, 3552.0, 7040.0 
GO:0002218 BP 3.39e-04   4/351    28/29107 D08 activation of innate immune response     4332.0, 29108.0, 58484.0, 340061.0 
GO:0009395 BP 3.53e-04   3/351    12/29107 D06 phospholipid catabolic process           5336.0, 9388.0, 79887.0 
GO:0007252 BP 3.53e-04   3/351    12/29107 D08 I-kappaB phosphorylation                 7097.0, 7098.0, 51284.0 
GO:0016554 BP 3.53e-04   3/351    12/29107 D09 cytidine to uridine editing              27350.0, 54502.0, 60489.0 
GO:0043124 BP 3.69e-04   5/351    51/29107 D08 negative regulation of I-kappaB kinase/NF-kappaB signaling 399.0, 841.0, 11006.0, 29108.0, 54209.0 
GO:0001525 BP 3.92e-04  10/351   222/29107 D03 angiogenesis                             841.0, 1296.0, 2004.0, 3606.0, 4313.0, 4323.0, 5294.0, 6850.0, 6886.0, 146850.0 
GO:0035556 BP 4.19e-04  14/351   402/29107 D05 intracellular signal transduction        695.0, 3059.0, 3635.0, 4067.0, 5336.0, 5777.0, 6494.0, 6850.0, 7046.0, 7305.0, 7462.0, 23526.0, 29760.0, 150372.0 
GO:0019805 BP 4.32e-04   2/351     3/29107 D08 quinolinate biosynthetic process         8942.0, 23498.0 
GO:0043420 BP 4.32e-04   2/351     3/29107 D08 anthranilate metabolic process           8942.0, 23498.0 
GO:1903615 BP 4.32e-04   2/351     3/29107 D11 positive regulation of protein tyrosine phosphatase activity 945.0, 5788.0 
GO:0002469 BP 4.32e-04   2/351     3/29107 D04 myeloid dendritic cell antigen processing and presentation 3122.0, 3123.0 
GO:2001189 BP 4.32e-04   2/351     3/29107 D09 negative regulation of T cell activation via T cell receptor contact with antigen bound to MHC molecule on antigen presenting cell 10859.0, 84868.0 
GO:2000363 BP 4.32e-04   2/351     3/29107 D06 positive regulation of prostaglandin-E synthase activity 3684.0, 3689.0 
GO:0046209 BP 4.32e-04   2/351     3/29107 D04 nitric oxide metabolic process           7097.0, 10333.0 
GO:0045058 BP 4.32e-04   2/351     3/29107 D02 T cell selection                         920.0, 972.0 
GO:2001190 BP 4.32e-04   2/351     3/29107 D09 positive regulation of T cell activation via T cell receptor contact with antigen bound to MHC molecule on antigen presenting cell 3109.0, 3965.0 
GO:0002553 BP 4.32e-04   2/351     3/29107 D09 histamine secretion by mast cell         695.0, 4067.0 
GO:1905114 BP 4.32e-04   2/351     3/29107 D06 cell surface receptor signaling pathway involved in cell-cell signaling 718.0, 3684.0 
GO:0002431 BP 4.32e-04   2/351     3/29107 D09 Fc receptor mediated stimulatory signaling pathway 2207.0, 4067.0 
GO:0002277 BP 4.32e-04   2/351     3/29107 D06 myeloid dendritic cell activation involved in immune response 1794.0, 29108.0 
GO:1904845 BP 4.32e-04   2/351     3/29107 D07 cellular response to L-glutamine         1535.0, 1536.0 
GO:0045622 BP 4.32e-04   2/351     3/29107 D11 regulation of T-helper cell differentiation 3122.0, 3123.0 
GO:0032831 BP 4.32e-04   2/351     3/29107 D12 positive regulation of CD4-positive, CD25-positive, alpha-beta regulatory T cell differentiation 3122.0, 3123.0 
GO:0002519 BP 4.32e-04   2/351     3/29107 D03 natural killer cell tolerance induction  3965.0, 84868.0 
GO:0007202 BP 4.45e-04   4/351    30/29107 D09 activation of phospholipase C activity   942.0, 5330.0, 64805.0, 115727.0 
GO:0034144 BP 4.55e-04   3/351    13/29107 D09 negative regulation of toll-like receptor 4 signaling pathway 4067.0, 11027.0, 54209.0 
GO:0010818 BP 4.55e-04   3/351    13/29107 D09 T cell chemotaxis                        1880.0, 5294.0, 58191.0 
GO:0060389 BP 4.55e-04   3/351    13/29107 D08 pathway-restricted SMAD protein phosphorylation 7040.0, 7046.0, 7048.0 
GO:0010803 BP 4.55e-04   3/351    13/29107 D07 regulation of tumor necrosis factor-mediated signaling pathway 841.0, 6850.0, 29108.0 
GO:0030595 BP 4.55e-04   3/351    13/29107 D06 leukocyte chemotaxis                     1524.0, 1880.0, 3603.0 
GO:0008284 BP 4.72e-04  16/351   505/29107 D05 positive regulation of cell population proliferation 199.0, 942.0, 1436.0, 2350.0, 3055.0, 3059.0, 3597.0, 3687.0, 4067.0, 5777.0, 7040.0, 7046.0, 7048.0, 10312.0, 58516.0, 64581.0 
GO:0031334 BP 4.83e-04   5/351    54/29107 D06 positive regulation of protein-containing complex assembly 6850.0, 6886.0, 7040.0, 64581.0, 90427.0 
GO:0051603 BP 5.06e-04   4/351    31/29107 D06 proteolysis involved in cellular protein catabolic process 841.0, 1075.0, 1520.0, 1522.0 
GO:0002230 BP 5.06e-04   4/351    31/29107 D08 positive regulation of defense response to virus by host 10859.0, 29108.0, 60489.0, 340061.0 
GO:0043087 BP 5.10e-04   6/351    83/29107 D05 regulation of GTPase activity            7409.0, 29108.0, 55843.0, 64926.0, 89846.0, 221472.0 
GO:0050727 BP 5.43e-04   6/351    84/29107 D06 regulation of inflammatory response      240.0, 834.0, 3055.0, 29108.0, 118788.0, 340061.0 
GO:0046488 BP 5.73e-04   3/351    14/29107 D07 phosphatidylinositol metabolic process   1436.0, 5330.0, 5341.0 
GO:0030168 BP 6.21e-04   5/351    57/29107 D03 platelet activation                      5336.0, 6850.0, 7409.0, 64805.0, 340205.0 
GO:0046596 BP 7.10e-04   3/351    15/29107 D05 regulation of viral entry into host cell 6737.0, 10346.0, 10475.0 
GO:0051279 BP 7.10e-04   3/351    15/29107 D09 regulation of release of sequestered calcium ion into cytosol 1535.0, 4067.0, 5777.0 
GO:0032725 BP 7.10e-04   3/351    15/29107 D08 positive regulation of granulocyte macrophage colony-stimulating factor production 3606.0, 6850.0, 11027.0 
GO:0046007 BP 7.10e-04   3/351    15/29107 D10 negative regulation of activated T cell proliferation 3965.0, 11006.0, 80380.0 
GO:0007186 BP 7.16e-04  23/351   880/29107 D05 G protein-coupled receptor signaling pathway 718.0, 719.0, 1234.0, 1240.0, 1524.0, 1880.0, 2857.0, 5294.0, 5330.0, 5724.0, 5777.0, 5996.0, 6001.0, 7409.0, 8477.0, 10287.0, 23533.0, 53829.0, 56670.0, 57121.0, 64407.0, 64805.0, 146850.0 
GO:0042113 BP 7.24e-04   4/351    34/29107 D05 B cell activation                        695.0, 841.0, 942.0, 7462.0 
GO:0022900 BP 8.48e-04   5/351    61/29107 D04 electron transport chain                 1535.0, 1536.0, 4688.0, 23498.0, 653361.0 
GO:2000516 BP 8.56e-04   2/351     4/29107 D10 positive regulation of CD4-positive, alpha-beta T cell activation 3122.0, 3123.0 
GO:0038145 BP 8.56e-04   2/351     4/29107 D07 macrophage colony-stimulating factor signaling pathway 1436.0, 1796.0 
GO:0045728 BP 8.56e-04   2/351     4/29107 D04 respiratory burst after phagocytosis     3055.0, 54209.0 
GO:2000670 BP 8.56e-04   2/351     4/29107 D09 positive regulation of dendritic cell apoptotic process 3965.0, 4067.0 
GO:0045963 BP 8.56e-04   2/351     4/29107 D08 negative regulation of dopamine metabolic process 3684.0, 3689.0 
GO:0051142 BP 8.56e-04   2/351     4/29107 D11 positive regulation of NK T cell proliferation 3606.0, 64926.0 
GO:0002366 BP 8.56e-04   2/351     4/29107 D04 leukocyte activation involved in immune response 6850.0, 64581.0 
GO:0060043 BP 8.56e-04   2/351     4/29107 D08 regulation of cardiac muscle cell proliferation 861.0, 7046.0 
GO:1904044 BP 8.56e-04   2/351     4/29107 D08 response to aldosterone                  1535.0, 1536.0 
GO:0002902 BP 8.56e-04   2/351     4/29107 D09 regulation of B cell apoptotic process   695.0, 4067.0 
GO:0070884 BP 8.56e-04   2/351     4/29107 D09 regulation of calcineurin-NFAT signaling cascade 5336.0, 64581.0 
GO:0061760 BP 8.66e-04   3/351    16/29107 D07 antifungal innate immune response        1524.0, 5336.0, 64581.0 
GO:0048143 BP 8.66e-04   3/351    16/29107 D03 astrocyte activation                     712.0, 3459.0, 54209.0 
GO:0097202 BP 8.66e-04   3/351    16/29107 D12 activation of cysteine-type endopeptidase activity 841.0, 29108.0, 58484.0 
GO:0001819 BP 9.13e-04   5/351    62/29107 D07 positive regulation of cytokine production 3552.0, 5294.0, 126259.0, 150372.0, 283420.0 
GO:0001666 BP 9.20e-04   8/351   165/29107 D05 response to hypoxia                      834.0, 1535.0, 3099.0, 4313.0, 4323.0, 7048.0, 7097.0, 7351.0 
GO:0043303 BP 1.04e-03   3/351    17/29107 D09 mast cell degranulation                  5294.0, 7462.0, 284021.0 
GO:0045582 BP 1.04e-03   3/351    17/29107 D09 positive regulation of T cell differentiation 399.0, 972.0, 146850.0 
GO:0035855 BP 1.04e-03   3/351    17/29107 D05 megakaryocyte development                2313.0, 5777.0, 6886.0 
GO:0005886 CC 6.28e-49 171/351  4502/29107 D03 plasma membrane                          55.0, 140.0, 154.0, 399.0, 695.0, 718.0, 719.0, 834.0, 920.0, 929.0, 942.0, 944.0, 945.0, 953.0, 963.0, 967.0, 972.0, 1230.0, 1234.0, 1240.0, 1436.0, 1439.0, 1441.0, 1522.0, 1524.0, 1535.0, 1536.0, 1601.0, 1880.0, 2207.0, 2209.0, 2212.0, 2214.0, 2350.0, 2533.0, 2995.0, 3055.0, 3059.0, 3071.0, 3099.0, 3111.0, 3113.0, 3115.0, 3117.0, 3122.0, 3123.0, 3459.0, 3587.0, 3597.0, 3603.0, 3635.0, 3683.0, 3684.0, 3687.0, 3689.0, 3784.0, 3903.0, 3936.0, 4064.0, 4067.0, 4313.0, 4323.0, 4360.0, 4481.0, 4542.0, 4973.0, 5294.0, 5336.0, 5341.0, 5724.0, 5788.0, 5996.0, 6001.0, 6404.0, 6510.0, 6518.0, 6614.0, 6693.0, 6813.0, 6850.0, 7040.0, 7046.0, 7048.0, 7096.0, 7097.0, 7100.0, 7305.0, 7409.0, 7454.0, 7462.0, 8477.0, 8673.0, 8832.0, 9056.0, 10008.0, 10148.0, 10161.0, 10184.0, 10232.0, 10257.0, 10287.0, 10312.0, 10333.0, 10800.0, 10859.0, 10863.0, 10870.0, 10871.0, 10894.0, 11006.0, 11024.0, 11027.0, 11309.0, 11314.0, 23166.0, 23406.0, 23533.0, 23547.0, 23765.0, 27071.0, 27128.0, 27181.0, 29760.0, 50619.0, 51284.0, 51311.0, 51338.0, 51411.0, 53829.0, 54209.0, 54518.0, 54947.0, 55803.0, 56670.0, 57121.0, 57413.0, 58191.0, 63940.0, 64098.0, 64407.0, 64581.0, 64805.0, 79056.0, 79651.0, 79792.0, 79895.0, 80342.0, 80380.0, 81793.0, 84106.0, 85477.0, 89790.0, 90427.0, 113277.0, 114132.0, 115650.0, 115727.0, 115761.0, 118788.0, 124460.0, 126014.0, 126259.0, 146850.0, 150372.0, 203328.0, 284759.0, 338773.0, 340061.0, 340205.0, 653361.0, 100049587.0 
GO:0005887 CC 5.86e-25  71/351  1413/29107 D04 integral component of plasma membrane    140.0, 154.0, 719.0, 920.0, 944.0, 945.0, 951.0, 953.0, 963.0, 967.0, 969.0, 1230.0, 1234.0, 1240.0, 1436.0, 1439.0, 1441.0, 1524.0, 1536.0, 1880.0, 2207.0, 2209.0, 2212.0, 2214.0, 2857.0, 2995.0, 3071.0, 3113.0, 3117.0, 3122.0, 3123.0, 3459.0, 3587.0, 4065.0, 4323.0, 4360.0, 4481.0, 4973.0, 5724.0, 5788.0, 6404.0, 6510.0, 6518.0, 6693.0, 7048.0, 7096.0, 7097.0, 7098.0, 7100.0, 7305.0, 7805.0, 8477.0, 8832.0, 9056.0, 10161.0, 10261.0, 10312.0, 10333.0, 10800.0, 10871.0, 10894.0, 11027.0, 11309.0, 23166.0, 23547.0, 23765.0, 54209.0, 57413.0, 81793.0, 147138.0, 284021.0 
GO:0009897 CC 4.76e-19  31/351   320/29107 D03 external side of plasma membrane         920.0, 929.0, 942.0, 945.0, 969.0, 972.0, 1230.0, 1234.0, 1441.0, 1524.0, 2207.0, 2214.0, 2217.0, 3123.0, 3597.0, 3684.0, 3687.0, 3689.0, 4065.0, 4481.0, 5788.0, 6693.0, 7048.0, 8832.0, 10148.0, 10859.0, 51311.0, 64805.0, 80380.0, 115650.0, 388512.0 
GO:0009986 CC 4.60e-18  39/351   581/29107 D02 cell surface                             718.0, 942.0, 963.0, 967.0, 972.0, 1234.0, 1436.0, 1522.0, 1524.0, 2207.0, 2350.0, 3108.0, 3113.0, 3115.0, 3122.0, 3123.0, 3683.0, 3684.0, 3687.0, 3689.0, 3784.0, 4360.0, 5788.0, 6693.0, 7040.0, 7046.0, 7097.0, 7305.0, 9388.0, 10232.0, 10870.0, 11006.0, 64581.0, 64805.0, 83483.0, 84868.0, 283420.0, 340205.0, 388512.0 
GO:0070821 CC 9.51e-15  15/351    73/29107 D07 tertiary granule membrane                945.0, 963.0, 1535.0, 1536.0, 2207.0, 3684.0, 3687.0, 3689.0, 3903.0, 4973.0, 5724.0, 8673.0, 11314.0, 79895.0, 100049587.0 
GO:0042613 CC 1.09e-13   9/351    17/29107 D05 MHC class II protein complex             972.0, 3108.0, 3109.0, 3111.0, 3113.0, 3115.0, 3117.0, 3122.0, 3123.0 
GO:0016021 CC 8.35e-12  89/351  3525/29107 D03 integral component of membrane           55.0, 241.0, 942.0, 972.0, 1240.0, 2217.0, 3108.0, 3109.0, 3111.0, 3784.0, 3903.0, 4064.0, 4481.0, 5724.0, 5788.0, 6185.0, 6404.0, 6480.0, 6510.0, 6614.0, 6916.0, 7048.0, 7305.0, 7351.0, 7462.0, 7940.0, 8673.0, 9023.0, 10184.0, 10257.0, 10859.0, 10863.0, 10870.0, 11024.0, 11314.0, 11326.0, 27181.0, 51284.0, 51296.0, 51311.0, 51338.0, 53829.0, 54209.0, 54947.0, 56670.0, 57121.0, 58191.0, 58475.0, 64231.0, 64581.0, 64805.0, 79056.0, 79651.0, 79690.0, 79792.0, 79895.0, 80008.0, 80342.0, 80380.0, 81622.0, 83483.0, 84002.0, 84868.0, 89790.0, 90273.0, 112616.0, 113277.0, 114132.0, 115650.0, 122618.0, 123920.0, 126014.0, 126259.0, 126364.0, 150372.0, 162073.0, 170575.0, 201305.0, 203328.0, 219972.0, 255809.0, 283420.0, 284759.0, 338773.0, 340205.0, 388325.0, 388512.0, 653567.0, 100049587.0 
GO:0016020 CC 1.09e-11  64/351  2121/29107 D02 membrane                                 154.0, 241.0, 397.0, 951.0, 953.0, 972.0, 1075.0, 1535.0, 1794.0, 2995.0, 3071.0, 3099.0, 3108.0, 3115.0, 3117.0, 3123.0, 3683.0, 3687.0, 3689.0, 4688.0, 4689.0, 4973.0, 5294.0, 5341.0, 5724.0, 5777.0, 5788.0, 6185.0, 6202.0, 6404.0, 6494.0, 6510.0, 6693.0, 7096.0, 7098.0, 8673.0, 9023.0, 10184.0, 10232.0, 10257.0, 10287.0, 10750.0, 10800.0, 10894.0, 10981.0, 11314.0, 23526.0, 23533.0, 29760.0, 50619.0, 51225.0, 55843.0, 57413.0, 58191.0, 64926.0, 79690.0, 81704.0, 81793.0, 112616.0, 115727.0, 118788.0, 146850.0, 388325.0, 653361.0 
GO:0005576 CC 2.35e-11  58/351  1854/29107 D02 extracellular region                     2.0, 240.0, 313.0, 712.0, 713.0, 714.0, 717.0, 718.0, 834.0, 929.0, 1075.0, 1296.0, 1441.0, 1520.0, 1522.0, 1794.0, 2350.0, 3552.0, 3603.0, 3606.0, 4313.0, 4332.0, 4973.0, 5265.0, 5341.0, 5777.0, 6039.0, 6282.0, 6480.0, 6614.0, 6813.0, 7040.0, 8635.0, 9388.0, 9535.0, 10148.0, 10232.0, 10859.0, 10863.0, 10875.0, 11027.0, 22915.0, 23191.0, 23406.0, 23526.0, 23765.0, 29108.0, 51411.0, 54209.0, 57010.0, 58191.0, 79056.0, 79792.0, 79887.0, 80380.0, 89790.0, 126014.0, 219972.0 
GO:0035579 CC 7.52e-11  13/351    91/29107 D07 specific granule membrane                719.0, 945.0, 963.0, 1535.0, 1536.0, 3683.0, 3684.0, 3689.0, 3903.0, 4973.0, 6518.0, 8673.0, 79895.0 
GO:0045121 CC 9.46e-10  18/351   240/29107 D04 membrane raft                            695.0, 841.0, 920.0, 929.0, 3635.0, 3784.0, 4067.0, 4973.0, 5788.0, 7046.0, 7048.0, 7096.0, 7097.0, 7462.0, 10008.0, 10287.0, 10333.0, 150372.0 
GO:0005829 CC 2.09e-09 110/351  5293/29107 D02 cytosol                                  55.0, 141.0, 199.0, 240.0, 241.0, 393.0, 397.0, 695.0, 834.0, 841.0, 843.0, 1601.0, 1794.0, 1796.0, 2313.0, 2533.0, 3055.0, 3059.0, 3071.0, 3099.0, 3394.0, 3552.0, 3587.0, 3603.0, 3606.0, 3635.0, 3663.0, 3936.0, 3965.0, 4067.0, 4261.0, 4323.0, 4332.0, 4481.0, 4542.0, 4688.0, 4689.0, 4773.0, 5239.0, 5294.0, 5330.0, 5336.0, 5341.0, 5777.0, 5866.0, 5996.0, 6001.0, 6202.0, 6494.0, 6503.0, 6737.0, 6813.0, 6850.0, 7048.0, 7318.0, 7409.0, 7454.0, 7805.0, 8673.0, 8942.0, 9023.0, 9595.0, 10095.0, 10320.0, 10346.0, 10475.0, 10750.0, 10981.0, 11035.0, 23191.0, 23406.0, 23498.0, 23526.0, 23533.0, 27071.0, 27128.0, 27143.0, 27306.0, 29108.0, 29760.0, 50619.0, 54518.0, 55303.0, 55843.0, 57010.0, 58484.0, 60489.0, 64092.0, 64859.0, 64926.0, 79792.0, 79887.0, 79958.0, 80216.0, 81704.0, 89846.0, 90427.0, 115727.0, 117289.0, 118788.0, 123920.0, 139818.0, 146850.0, 155038.0, 221472.0, 257106.0, 340061.0, 340205.0, 474344.0, 653361.0 
GO:0070062 CC 3.92e-09  59/351  2169/29107 D06 extracellular exosome                    2.0, 55.0, 397.0, 717.0, 718.0, 929.0, 942.0, 951.0, 953.0, 963.0, 967.0, 972.0, 1075.0, 1522.0, 1794.0, 2214.0, 3071.0, 3122.0, 3123.0, 3683.0, 3684.0, 3689.0, 3936.0, 4065.0, 4067.0, 4332.0, 4668.0, 5265.0, 5336.0, 5742.0, 5777.0, 5788.0, 6202.0, 6282.0, 6510.0, 6518.0, 6693.0, 6813.0, 7454.0, 7462.0, 8635.0, 8673.0, 8857.0, 10095.0, 10875.0, 10894.0, 11006.0, 11314.0, 23191.0, 23406.0, 54504.0, 56670.0, 64926.0, 79690.0, 83483.0, 85477.0, 126014.0, 147138.0, 219855.0 
GO:0005765 CC 4.71e-09  20/351   331/29107 D07 lysosomal membrane                       55.0, 967.0, 972.0, 1441.0, 1601.0, 3108.0, 3109.0, 3111.0, 3113.0, 3115.0, 3117.0, 3122.0, 3123.0, 4067.0, 7098.0, 7805.0, 8673.0, 10312.0, 51296.0, 80342.0 
GO:0030669 CC 1.04e-08  10/351    69/29107 D08 clathrin-coated endocytic vesicle membrane 154.0, 920.0, 972.0, 2209.0, 3113.0, 3115.0, 3117.0, 3122.0, 3123.0, 8673.0 
GO:0030666 CC 1.38e-08  10/351    71/29107 D06 endocytic vesicle membrane               972.0, 1441.0, 3113.0, 3115.0, 3117.0, 3122.0, 3123.0, 4067.0, 4481.0, 23166.0 
GO:0010008 CC 1.28e-07  15/351   227/29107 D06 endosome membrane                        154.0, 929.0, 967.0, 2217.0, 3111.0, 3113.0, 3115.0, 3117.0, 4360.0, 4689.0, 7098.0, 10312.0, 51284.0, 51296.0, 51311.0 
GO:0005615 CC 1.30e-07  47/351  1708/29107 D02 extracellular space                      2.0, 55.0, 141.0, 240.0, 714.0, 717.0, 718.0, 929.0, 944.0, 967.0, 1075.0, 1296.0, 1520.0, 1522.0, 2217.0, 3123.0, 3552.0, 3603.0, 3606.0, 3684.0, 3936.0, 3965.0, 4064.0, 4242.0, 4313.0, 4323.0, 5265.0, 6039.0, 6282.0, 6693.0, 7040.0, 7098.0, 8635.0, 8857.0, 9388.0, 9450.0, 10148.0, 10232.0, 10875.0, 54360.0, 58191.0, 79792.0, 79887.0, 112616.0, 123920.0, 126259.0, 147138.0 
GO:0030667 CC 2.84e-07  10/351    97/29107 D06 secretory granule membrane               929.0, 2212.0, 3071.0, 3687.0, 5724.0, 5788.0, 7097.0, 7305.0, 8673.0, 340061.0 
GO:0043020 CC 4.54e-07   5/351    14/29107 D04 NADPH oxidase complex                    1535.0, 1536.0, 4688.0, 4689.0, 653361.0 
GO:0071556 CC 8.87e-07   6/351    28/29107 D06 integral component of lumenal side of endoplasmic reticulum membrane 972.0, 3113.0, 3115.0, 3117.0, 3122.0, 3123.0 
GO:0001772 CC 9.12e-07   7/351    44/29107 D02 immunological synapse                    399.0, 951.0, 963.0, 3122.0, 3123.0, 84868.0, 388325.0 
GO:0005764 CC 1.61e-06  15/351   277/29107 D07 lysosome                                 55.0, 154.0, 1075.0, 1520.0, 1522.0, 3055.0, 3122.0, 3784.0, 4668.0, 6039.0, 7805.0, 8635.0, 51284.0, 79887.0, 81622.0 
GO:0030670 CC 2.53e-06   8/351    72/29107 D07 phagocytic vesicle membrane              1535.0, 1536.0, 7096.0, 7097.0, 8673.0, 10312.0, 10333.0, 10981.0 
GO:1904813 CC 2.77e-06  10/351   124/29107 D05 ficolin-1-rich granule lumen             240.0, 1520.0, 1522.0, 4332.0, 5265.0, 9535.0, 10875.0, 23406.0, 51411.0, 79792.0 
GO:0030658 CC 6.87e-06   6/351    39/29107 D06 transport vesicle membrane               972.0, 3113.0, 3115.0, 3117.0, 3122.0, 3123.0 
GO:0005944 CC 6.89e-06   3/351     4/29107 D07 phosphatidylinositol 3-kinase complex, class IB 5294.0, 23533.0, 146850.0 
GO:0101003 CC 8.71e-06   7/351    61/29107 D07 ficolin-1-rich granule membrane          2207.0, 3071.0, 3687.0, 3689.0, 10312.0, 11314.0, 100049587.0 
GO:0043235 CC 9.87e-06  12/351   209/29107 D02 receptor complex                         154.0, 1436.0, 1441.0, 3597.0, 3689.0, 4973.0, 7046.0, 7048.0, 10148.0, 10333.0, 51284.0, 388325.0 
GO:0034774 CC 1.11e-05   9/351   115/29107 D06 secretory granule lumen                  240.0, 718.0, 6282.0, 9535.0, 23191.0, 23406.0, 23526.0, 29108.0, 51411.0 
GO:0005794 CC 1.62e-05  29/351   988/29107 D05 Golgi apparatus                          154.0, 393.0, 929.0, 945.0, 1075.0, 1535.0, 1536.0, 2212.0, 3055.0, 4067.0, 5265.0, 5742.0, 7096.0, 7097.0, 7940.0, 9388.0, 10232.0, 10287.0, 10333.0, 10346.0, 51338.0, 79895.0, 89846.0, 147138.0, 155038.0, 221472.0, 340061.0, 340205.0, 653361.0 
GO:0032010 CC 1.71e-05   3/351     5/29107 D09 phagolysosome                            4688.0, 4689.0, 653361.0 
GO:0001726 CC 1.87e-05   8/351    94/29107 D04 ruffle                                   199.0, 3936.0, 6282.0, 23191.0, 64092.0, 89846.0, 221472.0, 388325.0 
GO:0044853 CC 4.46e-05   5/351    33/29107 D05 plasma membrane raft                     3684.0, 3689.0, 6404.0, 51338.0, 54209.0 
GO:0012507 CC 4.67e-05   6/351    54/29107 D07 ER to Golgi transport vesicle membrane   972.0, 3113.0, 3115.0, 3117.0, 3122.0, 3123.0 
GO:0036020 CC 5.57e-05   4/351    18/29107 D08 endolysosome membrane                    7098.0, 51284.0, 51311.0, 80231.0 
GO:0005884 CC 7.14e-05   7/351    84/29107 D06 actin filament                           199.0, 3055.0, 3059.0, 3936.0, 7454.0, 23406.0, 92241.0 
GO:0035580 CC 1.03e-04   6/351    62/29107 D07 specific granule lumen                   1522.0, 1794.0, 5777.0, 23191.0, 79792.0, 126014.0 
GO:0005769 CC 1.11e-04  12/351   268/29107 D08 early endosome                           154.0, 920.0, 3784.0, 6614.0, 7098.0, 8673.0, 9388.0, 9595.0, 10981.0, 57705.0, 84868.0, 122618.0 
GO:0045335 CC 1.23e-04   6/351    64/29107 D08 phagocytic vesicle                       1520.0, 7454.0, 10981.0, 122618.0, 219972.0, 388325.0 
GO:0072559 CC 1.38e-04   3/351     9/29107 D03 NLRP3 inflammasome complex               834.0, 29108.0, 79792.0 
GO:0043231 CC 1.40e-04  24/351   847/29107 D04 intracellular membrane-bounded organelle 313.0, 861.0, 967.0, 1050.0, 1075.0, 1436.0, 1520.0, 1601.0, 3055.0, 3099.0, 3108.0, 3109.0, 3113.0, 4067.0, 4332.0, 4973.0, 5265.0, 5742.0, 8832.0, 27306.0, 51296.0, 55803.0, 79958.0, 257106.0 
GO:0034687 CC 1.45e-04   2/351     2/29107 D06 integrin alphaL-beta2 complex            3683.0, 3689.0 
GO:1990794 CC 1.45e-04   2/351     2/29107 D02 basolateral part of cell                 3784.0, 10008.0 
GO:0035354 CC 1.45e-04   2/351     2/29107 D05 Toll-like receptor 1-Toll-like receptor 2 protein complex 7096.0, 7097.0 
GO:0005602 CC 1.45e-04   2/351     2/29107 D02 complement component C1 complex          712.0, 713.0 
GO:0034688 CC 1.45e-04   2/351     2/29107 D06 integrin alphaM-beta2 complex            3684.0, 3689.0 
GO:0034689 CC 1.45e-04   2/351     2/29107 D06 integrin alphaX-beta2 complex            3687.0, 3689.0 
GO:0005925 CC 1.92e-04  15/351   418/29107 D05 focal adhesion                           1535.0, 1601.0, 3055.0, 3603.0, 3689.0, 3936.0, 4323.0, 5239.0, 5788.0, 6202.0, 6503.0, 10095.0, 23191.0, 54518.0, 64098.0 
GO:0062023 CC 2.03e-04  14/351   374/29107 D04 collagen-containing extracellular matrix 2.0, 712.0, 713.0, 714.0, 1075.0, 1296.0, 1520.0, 1522.0, 3965.0, 4313.0, 5265.0, 7040.0, 10875.0, 22915.0 
GO:0032588 CC 2.14e-04   7/351   100/29107 D04 trans-Golgi network membrane             972.0, 3113.0, 3115.0, 3117.0, 3122.0, 3123.0, 122618.0 
GO:0008305 CC 2.15e-04   4/351    25/29107 D05 integrin complex                         3683.0, 3684.0, 3687.0, 3689.0 
GO:0031410 CC 2.54e-04  12/351   293/29107 D06 cytoplasmic vesicle                      313.0, 397.0, 399.0, 695.0, 1522.0, 4323.0, 6039.0, 6737.0, 7805.0, 123920.0, 219972.0, 257106.0 
GO:0042101 CC 2.67e-04   3/351    11/29107 D05 T cell receptor complex                  920.0, 6850.0, 54518.0 
GO:0032009 CC 2.67e-04   3/351    11/29107 D09 early phagosome                          6850.0, 51284.0, 81622.0 
GO:0000139 CC 3.15e-04  18/351   587/29107 D05 Golgi membrane                           972.0, 3113.0, 3115.0, 3117.0, 3122.0, 3123.0, 6480.0, 7098.0, 7940.0, 27128.0, 29108.0, 51284.0, 51311.0, 54947.0, 80342.0, 81622.0, 84002.0, 170575.0 
GO:0005737 CC 3.34e-04  83/351  4724/29107 D02 cytoplasm                                199.0, 393.0, 397.0, 399.0, 695.0, 834.0, 841.0, 843.0, 972.0, 1230.0, 1234.0, 1263.0, 1601.0, 1796.0, 3059.0, 3087.0, 3394.0, 3663.0, 3784.0, 3936.0, 3965.0, 4067.0, 4094.0, 4323.0, 4542.0, 4668.0, 4689.0, 4773.0, 5294.0, 5336.0, 5341.0, 5742.0, 5777.0, 6282.0, 6494.0, 6672.0, 6737.0, 6850.0, 7040.0, 7097.0, 7098.0, 7318.0, 7940.0, 8673.0, 8942.0, 9595.0, 10008.0, 10346.0, 10475.0, 10750.0, 10859.0, 11035.0, 23498.0, 23533.0, 25816.0, 27143.0, 27306.0, 27350.0, 29108.0, 29760.0, 50619.0, 51225.0, 51284.0, 54440.0, 54491.0, 55803.0, 55843.0, 60489.0, 63940.0, 64092.0, 64098.0, 64407.0, 64581.0, 64926.0, 79626.0, 81704.0, 85477.0, 89846.0, 115761.0, 126364.0, 147138.0, 221472.0, 653361.0 
GO:0031209 CC 3.53e-04   3/351    12/29107 D02 SCAR complex                             3071.0, 23191.0, 51225.0 
GO:0032998 CC 4.32e-04   2/351     3/29107 D05 Fc-epsilon receptor I complex            2207.0, 23547.0 
GO:1904724 CC 5.26e-04   5/351    55/29107 D05 tertiary granule lumen                   1520.0, 5777.0, 23191.0, 79792.0, 126014.0 
GO:0035577 CC 6.21e-04   5/351    57/29107 D08 azurophil granule membrane               55.0, 719.0, 967.0, 8673.0, 150372.0 
GO:0005581 CC 7.86e-04   5/351    60/29107 D02 collagen trimer                          712.0, 713.0, 714.0, 1296.0, 4481.0 
GO:0035578 CC 8.31e-04   6/351    91/29107 D07 azurophil granule lumen                  718.0, 1075.0, 4332.0, 8635.0, 23526.0, 29108.0 
GO:0072558 CC 8.56e-04   2/351     4/29107 D03 NLRP1 inflammasome complex               834.0, 29108.0 
GO:0032587 CC 1.29e-03   6/351    99/29107 D05 ruffle membrane                          199.0, 3936.0, 5336.0, 5341.0, 23526.0, 221472.0 
GO:0031234 CC 1.30e-03   5/351    67/29107 D04 extrinsic component of cytoplasmic side of plasma membrane 3055.0, 4067.0, 5996.0, 6503.0, 6850.0 
GO:0072557 CC 1.42e-03   2/351     5/29107 D03 IPAF inflammasome complex                834.0, 58484.0 
GO:0097169 CC 1.42e-03   2/351     5/29107 D03 AIM2 inflammasome complex                834.0, 29108.0 
GO:0005515 MF 1.84e-32 259/351 12418/29107 D02 protein binding                          2.0, 55.0, 141.0, 154.0, 199.0, 240.0, 241.0, 313.0, 393.0, 397.0, 399.0, 695.0, 712.0, 713.0, 714.0, 717.0, 718.0, 834.0, 841.0, 843.0, 861.0, 920.0, 929.0, 942.0, 944.0, 945.0, 951.0, 953.0, 963.0, 967.0, 969.0, 972.0, 1050.0, 1075.0, 1230.0, 1234.0, 1240.0, 1263.0, 1436.0, 1439.0, 1441.0, 1522.0, 1524.0, 1535.0, 1536.0, 1601.0, 1794.0, 1796.0, 2000.0, 2004.0, 2207.0, 2209.0, 2212.0, 2217.0, 2313.0, 2533.0, 2995.0, 3055.0, 3059.0, 3071.0, 3087.0, 3099.0, 3108.0, 3109.0, 3111.0, 3115.0, 3117.0, 3122.0, 3123.0, 3394.0, 3459.0, 3552.0, 3587.0, 3597.0, 3606.0, 3635.0, 3663.0, 3683.0, 3684.0, 3687.0, 3689.0, 3784.0, 3903.0, 4005.0, 4064.0, 4066.0, 4067.0, 4094.0, 4261.0, 4313.0, 4323.0, 4332.0, 4360.0, 4481.0, 4542.0, 4688.0, 4689.0, 4773.0, 4973.0, 5265.0, 5294.0, 5330.0, 5336.0, 5341.0, 5742.0, 5777.0, 5788.0, 5866.0, 6001.0, 6185.0, 6202.0, 6282.0, 6404.0, 6480.0, 6494.0, 6503.0, 6510.0, 6518.0, 6672.0, 6688.0, 6693.0, 6737.0, 6813.0, 6850.0, 6886.0, 7040.0, 7046.0, 7048.0, 7096.0, 7097.0, 7098.0, 7100.0, 7305.0, 7318.0, 7351.0, 7409.0, 7454.0, 7462.0, 7805.0, 8673.0, 8832.0, 8857.0, 9023.0, 9450.0, 9595.0, 10008.0, 10095.0, 10148.0, 10161.0, 10184.0, 10232.0, 10257.0, 10287.0, 10312.0, 10320.0, 10333.0, 10346.0, 10475.0, 10750.0, 10859.0, 10863.0, 10870.0, 10871.0, 10894.0, 10981.0, 11006.0, 11035.0, 11314.0, 11326.0, 22797.0, 22915.0, 23166.0, 23191.0, 23406.0, 23498.0, 23526.0, 23547.0, 23765.0, 25816.0, 26157.0, 27071.0, 27128.0, 27143.0, 27181.0, 27306.0, 27350.0, 29108.0, 29760.0, 50619.0, 51225.0, 51284.0, 51296.0, 51338.0, 51411.0, 53829.0, 54209.0, 54491.0, 54502.0, 54518.0, 54796.0, 54947.0, 55803.0, 56670.0, 58475.0, 58484.0, 58516.0, 60489.0, 63940.0, 64098.0, 64231.0, 64407.0, 64581.0, 64859.0, 64926.0, 79056.0, 79626.0, 79651.0, 79792.0, 79895.0, 79958.0, 80216.0, 80231.0, 80342.0, 80380.0, 81622.0, 81704.0, 81793.0, 83483.0, 84002.0, 84106.0, 84868.0, 89790.0, 89857.0, 90427.0, 112616.0, 113277.0, 115207.0, 115761.0, 117289.0, 118788.0, 123920.0, 124460.0, 126259.0, 126364.0, 139818.0, 146850.0, 147138.0, 150372.0, 170575.0, 203328.0, 221472.0, 255809.0, 284021.0, 340061.0, 340205.0, 388325.0, 388512.0, 653361.0, 653567.0 
GO:0004888 MF 5.01e-22  26/351   158/29107 D03 transmembrane signaling receptor activity 920.0, 969.0, 2209.0, 2212.0, 2214.0, 4360.0, 6693.0, 7096.0, 7097.0, 7098.0, 7100.0, 10261.0, 10333.0, 10871.0, 10894.0, 11024.0, 11314.0, 27181.0, 51284.0, 51311.0, 54209.0, 57413.0, 81793.0, 150372.0, 284021.0, 340205.0 
GO:0038023 MF 1.19e-16  24/351   210/29107 D02 signaling receptor activity              920.0, 942.0, 945.0, 1240.0, 1439.0, 1441.0, 2350.0, 3587.0, 3687.0, 4065.0, 4360.0, 6510.0, 7096.0, 7097.0, 7098.0, 7100.0, 10333.0, 10894.0, 11027.0, 11314.0, 51311.0, 54209.0, 81793.0, 115650.0 
GO:0023026 MF 4.02e-13  10/351    27/29107 D04 MHC class II protein complex binding     920.0, 972.0, 3108.0, 3109.0, 3111.0, 3113.0, 3115.0, 3117.0, 3122.0, 3123.0 
GO:0019864 MF 3.00e-08   5/351     9/29107 D04 IgG binding                              2207.0, 2209.0, 2212.0, 2214.0, 2217.0 
GO:0042802 MF 5.58e-08  44/351  1495/29107 D03 identical protein binding                55.0, 154.0, 241.0, 695.0, 834.0, 841.0, 920.0, 963.0, 969.0, 972.0, 1050.0, 1075.0, 1234.0, 2207.0, 3663.0, 4094.0, 4973.0, 5265.0, 5294.0, 5866.0, 6672.0, 6737.0, 7040.0, 7096.0, 7097.0, 7098.0, 7305.0, 7454.0, 8832.0, 10333.0, 10346.0, 11035.0, 26157.0, 29108.0, 51225.0, 58484.0, 60489.0, 64926.0, 81793.0, 83483.0, 115207.0, 118788.0, 340061.0, 388512.0 
GO:0032395 MF 5.94e-08   5/351    10/29107 D04 MHC class II receptor activity           3111.0, 3113.0, 3117.0, 3122.0, 3123.0 
GO:0140031 MF 1.03e-07   4/351     5/29107 D04 phosphorylation-dependent protein binding 4067.0, 5336.0, 5777.0, 7409.0 
GO:0030246 MF 2.65e-07  13/351   177/29107 D02 carbohydrate binding                     945.0, 969.0, 3965.0, 4065.0, 4973.0, 6614.0, 27181.0, 64581.0, 89790.0, 114132.0, 283420.0, 388512.0, 100049587.0 
GO:0003953 MF 6.74e-07   5/351    15/29107 D05 NAD+ nucleosidase activity               7098.0, 7100.0, 51284.0, 51311.0, 118788.0 
GO:0001540 MF 8.09e-07   9/351    84/29107 D04 amyloid-beta binding                     154.0, 712.0, 972.0, 3684.0, 3689.0, 4481.0, 7097.0, 10333.0, 54209.0 
GO:0038024 MF 9.71e-07   5/351    16/29107 D01 cargo receptor activity                  1601.0, 3684.0, 3689.0, 4360.0, 4481.0 
GO:0005102 MF 1.91e-06  17/351   357/29107 D03 signaling receptor binding               2.0, 718.0, 944.0, 2533.0, 3055.0, 4067.0, 5788.0, 6404.0, 6503.0, 6850.0, 7305.0, 10333.0, 10870.0, 10875.0, 23547.0, 54360.0, 118788.0 
GO:0005096 MF 3.19e-06  14/351   256/29107 D05 GTPase activator activity                141.0, 393.0, 397.0, 3071.0, 5996.0, 6001.0, 6494.0, 23526.0, 55803.0, 55843.0, 64407.0, 64926.0, 117289.0, 257106.0 
GO:0005085 MF 3.57e-06  13/351   223/29107 D05 guanyl-nucleotide exchange factor activity 1794.0, 5866.0, 7409.0, 27128.0, 50619.0, 64805.0, 79958.0, 81704.0, 89846.0, 115727.0, 117289.0, 139818.0, 221472.0 
GO:0032396 MF 4.12e-06   4/351    10/29107 D05 inhibitory MHC class I receptor activity 10859.0, 11024.0, 11027.0, 23547.0 
GO:0016175 MF 4.12e-06   4/351    10/29107 D05 superoxide-generating NAD(P)H oxidase activity 1535.0, 1536.0, 4688.0, 653361.0 
GO:0033691 MF 5.51e-06   5/351    22/29107 D05 sialic acid binding                      945.0, 27181.0, 89790.0, 114132.0, 100049587.0 
GO:0042169 MF 8.00e-06   6/351    40/29107 D04 SH2 domain binding                       5777.0, 6850.0, 7462.0, 10859.0, 29760.0, 89790.0 
GO:0042605 MF 8.72e-06   5/351    24/29107 D04 peptide antigen binding                  3113.0, 3115.0, 3117.0, 3122.0, 3123.0 
GO:0019955 MF 9.28e-06   6/351    41/29107 D03 cytokine binding                         972.0, 1436.0, 1441.0, 3459.0, 3597.0, 10148.0 
GO:0045028 MF 9.53e-06   4/351    12/29107 D06 G protein-coupled purinergic nucleotide receptor activity 2857.0, 5724.0, 53829.0, 64805.0 
GO:0001784 MF 1.41e-05   6/351    44/29107 D05 phosphotyrosine residue binding          3055.0, 5336.0, 5777.0, 6850.0, 7409.0, 64092.0 
GO:0140311 MF 1.71e-05   3/351     5/29107 D02 protein sequestering activity            6688.0, 7805.0, 147138.0 
GO:0001851 MF 1.71e-05   3/351     5/29107 D04 complement component C3b binding         3684.0, 3689.0, 11326.0 
GO:0004896 MF 1.84e-05   6/351    46/29107 D04 cytokine receptor activity               972.0, 1441.0, 3459.0, 3587.0, 3597.0, 10148.0 
GO:0050135 MF 3.37e-05   4/351    16/29107 D05 NAD(P)+ nucleosidase activity            7096.0, 7097.0, 10333.0, 81793.0 
GO:0038187 MF 3.37e-05   4/351    16/29107 D03 pattern recognition receptor activity    7097.0, 51284.0, 51311.0, 64581.0 
GO:0061809 MF 3.37e-05   4/351    16/29107 D06 NAD+ nucleotidase, cyclic ADP-ribose generating 7096.0, 7097.0, 10333.0, 81793.0 
GO:0035325 MF 3.38e-05   3/351     6/29107 D04 Toll-like receptor binding               6850.0, 7097.0, 81622.0 
GO:0004950 MF 4.37e-05   4/351    17/29107 D07 chemokine receptor activity              1230.0, 1234.0, 1240.0, 1524.0 
GO:0015026 MF 1.02e-04   5/351    39/29107 D03 coreceptor activity                      920.0, 942.0, 1234.0, 23547.0, 126259.0 
GO:0042609 MF 1.38e-04   3/351     9/29107 D04 CD4 receptor binding                     972.0, 3123.0, 3603.0 
GO:0071723 MF 1.38e-04   3/351     9/29107 D04 lipopeptide binding                      929.0, 7096.0, 10333.0 
GO:0004051 MF 1.45e-04   2/351     2/29107 D05 arachidonate 5-lipoxygenase activity     240.0, 241.0 
GO:0071791 MF 1.45e-04   2/351     2/29107 D06 chemokine (C-C motif) ligand 5 binding   1230.0, 1234.0 
GO:0097110 MF 1.58e-04   6/351    67/29107 D03 scaffold protein binding                 841.0, 3784.0, 4067.0, 5336.0, 6850.0, 54209.0 
GO:0017124 MF 1.78e-04   8/351   129/29107 D04 SH3 domain binding                       1535.0, 3059.0, 3635.0, 4067.0, 5777.0, 7454.0, 51225.0, 653361.0 
GO:0043274 MF 1.83e-04   4/351    24/29107 D04 phospholipase binding                    695.0, 6850.0, 7454.0, 29760.0 
GO:0016176 MF 1.96e-04   3/351    10/29107 D04 superoxide-generating NADPH oxidase activator activity 4688.0, 4689.0, 653361.0 
GO:0097199 MF 1.96e-04   3/351    10/29107 D07 cysteine-type endopeptidase activity involved in apoptotic signaling pathway 834.0, 841.0, 843.0 
GO:0097153 MF 1.96e-04   3/351    10/29107 D06 cysteine-type endopeptidase activity involved in apoptotic process 841.0, 843.0, 29108.0 
GO:0019901 MF 2.14e-04  16/351   470/29107 D05 protein kinase binding                   399.0, 920.0, 3059.0, 3663.0, 3689.0, 5336.0, 5777.0, 5788.0, 6737.0, 6850.0, 7454.0, 10346.0, 10475.0, 29760.0, 84106.0, 340061.0 
GO:0042803 MF 2.15e-04  20/351   671/29107 D04 protein homodimerization activity        55.0, 154.0, 920.0, 1050.0, 1436.0, 3087.0, 4668.0, 5341.0, 6282.0, 6480.0, 6737.0, 7305.0, 8942.0, 10346.0, 10475.0, 10859.0, 27306.0, 29108.0, 58484.0, 340061.0 
GO:0004435 MF 2.52e-04   4/351    26/29107 D07 phosphatidylinositol phospholipase C activity 1230.0, 1234.0, 5330.0, 5336.0 
GO:0042608 MF 2.67e-04   3/351    11/29107 D04 T cell receptor binding                  1794.0, 3122.0, 3123.0 
GO:0051015 MF 3.16e-04  10/351   216/29107 D05 actin filament binding                   199.0, 3059.0, 3936.0, 4542.0, 10095.0, 23191.0, 23406.0, 51225.0, 85477.0, 92241.0 
GO:0001618 MF 3.17e-04   6/351    76/29107 D03 virus receptor activity                  920.0, 942.0, 1234.0, 4360.0, 6404.0, 6510.0 
GO:0019902 MF 3.36e-04   5/351    50/29107 D04 phosphatase binding                      1075.0, 4773.0, 6850.0, 89790.0, 114132.0 
GO:0043325 MF 3.89e-04   4/351    29/29107 D04 phosphatidylinositol-3,4-bisphosphate binding 5341.0, 27071.0, 55803.0, 653361.0 
GO:0030369 MF 4.32e-04   2/351     3/29107 D04 ICAM-3 receptor activity                 3683.0, 3689.0 
GO:0035663 MF 4.32e-04   2/351     3/29107 D05 Toll-like receptor 2 binding             7096.0, 10333.0 
GO:1990782 MF 5.72e-04   4/351    32/29107 D06 protein tyrosine kinase binding          920.0, 5336.0, 29760.0, 54209.0 
```
