## Supplementary material for "Transcriptional and genetic sex differences for schizophrenia across the dorsolateral prefrontal cortex, hippocampus, and caudate nucleus": Data S4: GO_analysis_module_tan.txt

```
GO:0050680 BP 3.94e-07   8/337    59/29107 D06 negative regulation of epithelial cell proliferation 4163.0, 5080.0, 5764.0, 6657.0, 6662.0, 7042.0, 7049.0, 10247.0 
GO:0001654 BP 4.20e-07   7/337    41/29107 D05 eye development                          658.0, 4212.0, 5080.0, 6657.0, 7042.0, 91851.0, 341640.0 
GO:0007010 BP 8.21e-07  11/337   141/29107 D05 cytoskeleton organization                120.0, 348.0, 3983.0, 6662.0, 8139.0, 23022.0, 23043.0, 51776.0, 55785.0, 81624.0, 121512.0 
GO:0050679 BP 5.98e-06   7/337    60/29107 D06 positive regulation of epithelial cell proliferation 657.0, 2138.0, 2247.0, 2752.0, 6662.0, 10413.0, 219736.0 
GO:0016477 BP 6.41e-06  13/337   245/29107 D04 cell migration                           1901.0, 2195.0, 2262.0, 3685.0, 5286.0, 6383.0, 6385.0, 7042.0, 7049.0, 22836.0, 23022.0, 23433.0, 55604.0 
GO:0009611 BP 8.31e-06   7/337    63/29107 D03 response to wounding                     2149.0, 3625.0, 5080.0, 6506.0, 6507.0, 6657.0, 7042.0 
GO:0006635 BP 8.51e-06   6/337    42/29107 D09 fatty acid beta-oxidation                1666.0, 1962.0, 3032.0, 10449.0, 10455.0, 56898.0 
GO:0045669 BP 1.39e-05   7/337    68/29107 D06 positive regulation of osteoblast differentiation 657.0, 658.0, 2247.0, 3572.0, 4921.0, 10413.0, 10979.0 
GO:0055085 BP 3.25e-05  11/337   207/29107 D04 transmembrane transport                  361.0, 596.0, 6563.0, 8671.0, 8992.0, 10804.0, 53919.0, 79901.0, 116843.0, 126969.0, 220963.0 
GO:0014068 BP 3.72e-05   7/337    79/29107 D08 positive regulation of phosphatidylinositol 3-kinase signaling 183.0, 2149.0, 2247.0, 2534.0, 4915.0, 6662.0, 7042.0 
GO:0005886 CC 4.58e-16 112/337  4502/29107 D03 plasma membrane                          19.0, 120.0, 136.0, 348.0, 355.0, 361.0, 394.0, 444.0, 657.0, 658.0, 1363.0, 1837.0, 1901.0, 1910.0, 2149.0, 2152.0, 2195.0, 2262.0, 2534.0, 2555.0, 2565.0, 2697.0, 2752.0, 2787.0, 3077.0, 3572.0, 3655.0, 3685.0, 3709.0, 3730.0, 3782.0, 3958.0, 3977.0, 4026.0, 4163.0, 4257.0, 4534.0, 4907.0, 4915.0, 4921.0, 5028.0, 5255.0, 5286.0, 5445.0, 5547.0, 5764.0, 5803.0, 6284.0, 6383.0, 6385.0, 6444.0, 6506.0, 6507.0, 6542.0, 6563.0, 6565.0, 7099.0, 7430.0, 8601.0, 8613.0, 8671.0, 8801.0, 8895.0, 8909.0, 8934.0, 9071.0, 9262.0, 9843.0, 10672.0, 10979.0, 11031.0, 11160.0, 22836.0, 23022.0, 23418.0, 23433.0, 23566.0, 23620.0, 23657.0, 23705.0, 53832.0, 53919.0, 54756.0, 54762.0, 55198.0, 55256.0, 55366.0, 55540.0, 55604.0, 55970.0, 56288.0, 57088.0, 57669.0, 57678.0, 58494.0, 64750.0, 79026.0, 79901.0, 79971.0, 80243.0, 81031.0, 83604.0, 84168.0, 84329.0, 85004.0, 85315.0, 116238.0, 126969.0, 154091.0, 157657.0, 166647.0, 341640.0 
GO:0005737 CC 2.34e-10 101/337  4724/29107 D02 cytoplasm                                48.0, 205.0, 216.0, 223.0, 348.0, 361.0, 394.0, 596.0, 1728.0, 1837.0, 1901.0, 1979.0, 2138.0, 2247.0, 2308.0, 2697.0, 2746.0, 2752.0, 3400.0, 3613.0, 3782.0, 3958.0, 3983.0, 4163.0, 4493.0, 4534.0, 4983.0, 5080.0, 5286.0, 5375.0, 5480.0, 6284.0, 6444.0, 6641.0, 6657.0, 6717.0, 7009.0, 7049.0, 7099.0, 7159.0, 7164.0, 7430.0, 8139.0, 8556.0, 8601.0, 8644.0, 8895.0, 8909.0, 8934.0, 9071.0, 9588.0, 9960.0, 10247.0, 10413.0, 10606.0, 10672.0, 10768.0, 10979.0, 23043.0, 23328.0, 23566.0, 26137.0, 26207.0, 26610.0, 27152.0, 27233.0, 27303.0, 29969.0, 50808.0, 51053.0, 51776.0, 55256.0, 55589.0, 55785.0, 56154.0, 56898.0, 57494.0, 64750.0, 65975.0, 79026.0, 79870.0, 80150.0, 80763.0, 81624.0, 81846.0, 83478.0, 90865.0, 113612.0, 115265.0, 121512.0, 124540.0, 157657.0, 167410.0, 202151.0, 219736.0, 221687.0, 253827.0, 347733.0, 375743.0, 388677.0, 101060226.0 
GO:0005887 CC 8.52e-10  45/337  1413/29107 D04 integral component of plasma membrane    19.0, 136.0, 361.0, 658.0, 1910.0, 2149.0, 2152.0, 2195.0, 2555.0, 2565.0, 2697.0, 3077.0, 3685.0, 3977.0, 4915.0, 4921.0, 5028.0, 5803.0, 6385.0, 6506.0, 6507.0, 6542.0, 6563.0, 6565.0, 7009.0, 7049.0, 7099.0, 7105.0, 7107.0, 8082.0, 8613.0, 8671.0, 23554.0, 23566.0, 23620.0, 53832.0, 53919.0, 55366.0, 55540.0, 58494.0, 81031.0, 84329.0, 117531.0, 220963.0, 221074.0 
GO:0070062 CC 6.46e-09  57/337  2169/29107 D06 extracellular exosome                    48.0, 183.0, 216.0, 217.0, 223.0, 348.0, 355.0, 1363.0, 2195.0, 2202.0, 2628.0, 2752.0, 2787.0, 2799.0, 3490.0, 3572.0, 3685.0, 3958.0, 3977.0, 4907.0, 5286.0, 5352.0, 5375.0, 5480.0, 5547.0, 6385.0, 6565.0, 6717.0, 7049.0, 7105.0, 7430.0, 8424.0, 8644.0, 8671.0, 8895.0, 8934.0, 9068.0, 9588.0, 10006.0, 10247.0, 10529.0, 10606.0, 10672.0, 10768.0, 22836.0, 23043.0, 23433.0, 23576.0, 55198.0, 55604.0, 55970.0, 56898.0, 79026.0, 79901.0, 79971.0, 146556.0, 341640.0 
GO:0005912 CC 6.81e-08  13/337   164/29107 D05 adherens junction                        1266.0, 3655.0, 7430.0, 8613.0, 10611.0, 10979.0, 23418.0, 27295.0, 56288.0, 57669.0, 83478.0, 83604.0, 117583.0 
GO:0009986 CC 9.63e-08  24/337   581/29107 D02 cell surface                             355.0, 2149.0, 2152.0, 2262.0, 3655.0, 3685.0, 3730.0, 3958.0, 4693.0, 4907.0, 5028.0, 5764.0, 6383.0, 6385.0, 6506.0, 6507.0, 7049.0, 7099.0, 8671.0, 10979.0, 23657.0, 27152.0, 58494.0, 84168.0 
GO:0005829 CC 1.14e-07 101/337  5293/29107 D02 cytosol                                  48.0, 51.0, 120.0, 183.0, 216.0, 223.0, 355.0, 394.0, 596.0, 788.0, 1266.0, 1666.0, 1728.0, 1962.0, 2308.0, 2534.0, 2752.0, 3174.0, 3613.0, 3685.0, 4026.0, 4128.0, 4163.0, 4281.0, 4534.0, 4907.0, 4915.0, 5080.0, 5255.0, 5286.0, 5346.0, 5375.0, 5507.0, 6284.0, 6657.0, 6717.0, 7159.0, 7274.0, 7328.0, 7430.0, 8139.0, 8424.0, 8556.0, 8644.0, 8895.0, 8934.0, 9588.0, 10006.0, 10247.0, 10413.0, 10455.0, 10606.0, 10611.0, 10672.0, 10768.0, 10804.0, 10979.0, 10993.0, 11031.0, 11160.0, 22836.0, 23022.0, 23043.0, 23382.0, 23576.0, 23683.0, 26084.0, 26207.0, 27131.0, 27230.0, 27233.0, 27295.0, 27303.0, 51053.0, 51666.0, 51776.0, 55256.0, 55604.0, 55916.0, 56288.0, 56898.0, 57161.0, 57494.0, 57669.0, 64750.0, 79026.0, 79870.0, 79971.0, 80150.0, 80243.0, 80896.0, 81624.0, 81846.0, 85004.0, 85439.0, 121512.0, 124540.0, 146556.0, 157657.0, 219736.0, 253827.0 
GO:0045121 CC 1.56e-07  15/337   240/29107 D04 membrane raft                            19.0, 355.0, 1901.0, 1910.0, 2534.0, 2697.0, 3572.0, 6385.0, 6506.0, 8613.0, 11160.0, 23433.0, 64750.0, 79026.0, 79870.0 
GO:0009897 CC 1.21e-06  16/337   320/29107 D03 external side of plasma membrane         19.0, 355.0, 361.0, 657.0, 1901.0, 3077.0, 3572.0, 3685.0, 3977.0, 4907.0, 7049.0, 7099.0, 9936.0, 84168.0, 117531.0, 166647.0 
GO:0001726 CC 1.51e-06   9/337    94/29107 D04 ruffle                                   4534.0, 7099.0, 7430.0, 23022.0, 26084.0, 27131.0, 55198.0, 55785.0, 121512.0 
GO:0005925 CC 2.22e-06  18/337   418/29107 D05 focal adhesion                           1266.0, 2195.0, 2697.0, 3655.0, 3685.0, 4026.0, 4921.0, 6385.0, 6641.0, 7430.0, 8895.0, 10672.0, 10979.0, 23022.0, 57669.0, 79026.0, 83478.0, 85440.0 
GO:0048471 CC 3.61e-06  24/337   713/29107 D02 perinuclear region of cytoplasm          19.0, 2195.0, 2534.0, 3077.0, 3625.0, 4212.0, 4915.0, 5764.0, 6284.0, 6507.0, 7099.0, 7159.0, 7164.0, 7430.0, 8934.0, 9588.0, 9843.0, 27131.0, 55916.0, 65975.0, 81031.0, 81846.0, 154091.0, 221074.0 
GO:0005739 CC 1.32e-05  34/337  1307/29107 D05 mitochondrion                            48.0, 205.0, 594.0, 596.0, 788.0, 1666.0, 2308.0, 2534.0, 2628.0, 2697.0, 2746.0, 2752.0, 3032.0, 4128.0, 4257.0, 4329.0, 5028.0, 5445.0, 6717.0, 7374.0, 8424.0, 8801.0, 8895.0, 8934.0, 9588.0, 10247.0, 10449.0, 10455.0, 10993.0, 50808.0, 79611.0, 84263.0, 133686.0, 253827.0 
GO:0005783 CC 1.71e-05  29/337  1036/29107 D05 endoplasmic reticulum                    48.0, 348.0, 394.0, 444.0, 596.0, 2746.0, 3032.0, 3709.0, 4257.0, 5346.0, 5352.0, 5451.0, 5764.0, 7009.0, 8630.0, 8879.0, 10006.0, 11160.0, 23382.0, 25840.0, 27230.0, 54898.0, 79666.0, 79971.0, 84750.0, 163590.0, 253827.0, 387758.0, 729085.0 
GO:0001725 CC 1.85e-05   7/337    71/29107 D04 stress fiber                             3983.0, 4026.0, 10529.0, 10611.0, 10979.0, 23022.0, 27295.0 
GO:0030054 CC 2.84e-05  11/337   204/29107 D02 cell junction                            1837.0, 2697.0, 4774.0, 6542.0, 7159.0, 8895.0, 10804.0, 10979.0, 56288.0, 117583.0, 157657.0 
GO:0005856 CC 7.78e-05  15/337   401/29107 D05 cytoskeleton                             120.0, 1266.0, 6444.0, 6641.0, 8139.0, 8934.0, 10006.0, 22836.0, 23043.0, 23657.0, 55785.0, 56288.0, 57669.0, 83478.0, 121512.0 
GO:1990712 CC 8.25e-05   3/337     8/29107 D05 HFE-transferrin receptor complex         657.0, 658.0, 3077.0 
GO:0016324 CC 8.42e-05  14/337   358/29107 D04 apical plasma membrane                   2195.0, 2697.0, 4921.0, 5028.0, 6565.0, 7430.0, 10768.0, 10804.0, 23043.0, 23418.0, 56288.0, 79901.0, 84329.0, 117583.0 
GO:0036186 CC 1.34e-04   2/337     2/29107 D08 early phagosome membrane                 11031.0, 55198.0 
GO:0030175 CC 2.04e-04   6/337    73/29107 D05 filopodium                               2195.0, 3655.0, 4534.0, 7430.0, 9936.0, 121512.0 
GO:0097449 CC 3.13e-04   3/337    12/29107 D05 astrocyte projection                     6506.0, 7430.0, 23657.0 
GO:0016323 CC 3.51e-04  10/337   228/29107 D04 basolateral plasma membrane              19.0, 361.0, 5028.0, 6563.0, 7430.0, 8613.0, 8671.0, 9843.0, 23705.0, 53919.0 
GO:0005938 CC 3.60e-04   8/337   149/29107 D03 cell cortex                              120.0, 3709.0, 9936.0, 10979.0, 22836.0, 56288.0, 117583.0, 219736.0 
GO:0140552 CC 3.98e-04   2/337     3/29107 D04 TEAD-YAP complex                         7003.0, 10413.0 
GO:0098796 CC 3.98e-04   2/337     3/29107 D02 membrane protein complex                 6506.0, 6507.0 
GO:0005884 CC 4.39e-04   6/337    84/29107 D06 actin filament                           2534.0, 7430.0, 10804.0, 23022.0, 23433.0, 55970.0 
GO:0062023 CC 4.65e-04  13/337   374/29107 D04 collagen-containing extracellular matrix 183.0, 348.0, 2152.0, 2202.0, 2262.0, 3490.0, 3958.0, 4693.0, 6383.0, 7042.0, 7078.0, 9068.0, 10418.0 
GO:0005759 CC 5.53e-04  13/337   381/29107 D05 mitochondrial matrix                     205.0, 217.0, 594.0, 1666.0, 2746.0, 4329.0, 8801.0, 10247.0, 10449.0, 50808.0, 64850.0, 79611.0, 133686.0 
GO:0045178 CC 6.31e-04   3/337    15/29107 D02 basal part of cell                       3077.0, 5547.0, 85440.0 
GO:0043235 CC 7.83e-04   9/337   209/29107 D02 receptor complex                         657.0, 658.0, 3572.0, 3709.0, 3977.0, 4915.0, 4921.0, 7049.0, 7099.0 
GO:0012505 CC 7.84e-04   7/337   129/29107 D02 endomembrane system                      8934.0, 11031.0, 56288.0, 79971.0, 81031.0, 117583.0, 154091.0 
GO:0016010 CC 9.27e-04   3/337    17/29107 D04 dystrophin-associated glycoprotein complex 6444.0, 6641.0, 8082.0 
GO:0005515 MF 1.72e-20 228/337 12418/29107 D02 protein binding                          19.0, 48.0, 136.0, 183.0, 205.0, 216.0, 348.0, 355.0, 361.0, 394.0, 444.0, 594.0, 596.0, 657.0, 658.0, 788.0, 1363.0, 1728.0, 1837.0, 1901.0, 1910.0, 1962.0, 1979.0, 2018.0, 2138.0, 2149.0, 2152.0, 2195.0, 2202.0, 2247.0, 2262.0, 2308.0, 2534.0, 2565.0, 2628.0, 2697.0, 2746.0, 2752.0, 2787.0, 2799.0, 3032.0, 3077.0, 3400.0, 3490.0, 3572.0, 3613.0, 3625.0, 3655.0, 3685.0, 3730.0, 3958.0, 3977.0, 3983.0, 4026.0, 4128.0, 4163.0, 4212.0, 4257.0, 4281.0, 4493.0, 4534.0, 4693.0, 4907.0, 4915.0, 4921.0, 5028.0, 5080.0, 5346.0, 5375.0, 5451.0, 5454.0, 5465.0, 5480.0, 5507.0, 5509.0, 5547.0, 5764.0, 5803.0, 6284.0, 6383.0, 6385.0, 6506.0, 6507.0, 6565.0, 6641.0, 6657.0, 6662.0, 6717.0, 7003.0, 7009.0, 7042.0, 7049.0, 7078.0, 7099.0, 7105.0, 7107.0, 7159.0, 7164.0, 7227.0, 7274.0, 7328.0, 7374.0, 7430.0, 8139.0, 8424.0, 8556.0, 8601.0, 8613.0, 8671.0, 8800.0, 8801.0, 8879.0, 8895.0, 8934.0, 8992.0, 9071.0, 9588.0, 9741.0, 9936.0, 10006.0, 10247.0, 10413.0, 10418.0, 10449.0, 10455.0, 10529.0, 10606.0, 10611.0, 10672.0, 10768.0, 10804.0, 10979.0, 10993.0, 11031.0, 11160.0, 11341.0, 22836.0, 23022.0, 23043.0, 23328.0, 23382.0, 23418.0, 23433.0, 23554.0, 23566.0, 23657.0, 23683.0, 23705.0, 25840.0, 26108.0, 26207.0, 26610.0, 27131.0, 27152.0, 27230.0, 27295.0, 29969.0, 50808.0, 51053.0, 51776.0, 53832.0, 54532.0, 54741.0, 54762.0, 54898.0, 55198.0, 55256.0, 55366.0, 55540.0, 55553.0, 55603.0, 55604.0, 55916.0, 55970.0, 56288.0, 56898.0, 56994.0, 57088.0, 57161.0, 57669.0, 57678.0, 58494.0, 63951.0, 64224.0, 64750.0, 65983.0, 79026.0, 79611.0, 79666.0, 79901.0, 79971.0, 80763.0, 80896.0, 81846.0, 83478.0, 83604.0, 84105.0, 84168.0, 84952.0, 85315.0, 85439.0, 85440.0, 90865.0, 115265.0, 116135.0, 116238.0, 117583.0, 124540.0, 126969.0, 157657.0, 163590.0, 167410.0, 167681.0, 202151.0, 219670.0, 219736.0, 220963.0, 221687.0, 253827.0, 341640.0, 347733.0, 374618.0, 388335.0, 388677.0, 389203.0, 414149.0, 440097.0, 647087.0 
GO:0035091 MF 1.77e-07  10/337    96/29107 D04 phosphatidylinositol binding             3709.0, 4534.0, 5286.0, 26207.0, 27131.0, 55198.0, 56288.0, 79666.0, 81846.0, 117583.0 
GO:0030165 MF 5.77e-07   9/337    84/29107 D04 PDZ domain binding                       51.0, 1837.0, 2697.0, 2787.0, 6383.0, 6641.0, 7049.0, 23705.0, 55970.0 
GO:0042802 MF 8.38e-06  38/337  1495/29107 D03 identical protein binding                348.0, 355.0, 596.0, 1666.0, 1728.0, 2247.0, 2534.0, 2746.0, 2752.0, 3572.0, 4257.0, 4281.0, 5445.0, 5454.0, 6383.0, 6385.0, 7099.0, 7159.0, 7164.0, 7430.0, 8424.0, 8671.0, 9071.0, 9588.0, 10247.0, 10606.0, 10768.0, 55198.0, 56288.0, 63951.0, 64750.0, 65983.0, 79901.0, 80896.0, 81846.0, 84105.0, 84329.0, 124540.0 
GO:0046332 MF 2.12e-05   6/337    49/29107 D03 SMAD binding                             657.0, 658.0, 7049.0, 10979.0, 64750.0, 202151.0 
GO:0042803 MF 4.27e-05  21/337   671/29107 D04 protein homodimerization activity        51.0, 348.0, 596.0, 657.0, 3613.0, 3625.0, 4281.0, 4693.0, 4915.0, 6284.0, 7042.0, 7164.0, 8800.0, 10993.0, 23705.0, 53342.0, 55198.0, 55553.0, 133686.0, 146556.0, 387758.0 
```
