## Supplementary material for "Transcriptional and genetic sex differences for schizophrenia across the dorsolateral prefrontal cortex, hippocampus, and caudate nucleus": Data S4: GO_analysis_module_turquoise.txt

```
GO:0022010 BP 8.67e-09  9/1833    13/29107 D05 central nervous system myelination       443.0, 745.0, 3766.0, 4099.0, 5354.0, 6663.0, 6900.0, 23385.0, 84504.0 
GO:0006897 BP 3.61e-08 34/1833   191/29107 D05 endocytosis                              1238.0, 1755.0, 1785.0, 1808.0, 3092.0, 3959.0, 4036.0, 4643.0, 4646.0, 4864.0, 5168.0, 6272.0, 6457.0, 8301.0, 9026.0, 10163.0, 11276.0, 22905.0, 23048.0, 23677.0, 25938.0, 27342.0, 29763.0, 51429.0, 51479.0, 54453.0, 54586.0, 55707.0, 55911.0, 58480.0, 80975.0, 85377.0, 92737.0, 112574.0 
GO:0042552 BP 2.81e-07 14/1833    44/29107 D04 myelination                              2581.0, 3792.0, 4118.0, 4155.0, 5653.0, 8537.0, 9444.0, 9514.0, 10215.0, 51090.0, 55331.0, 83700.0, 84668.0, 256987.0 
GO:0007155 BP 4.00e-07 61/1833   488/29107 D02 cell adhesion                            100.0, 214.0, 563.0, 667.0, 780.0, 928.0, 933.0, 960.0, 971.0, 976.0, 1288.0, 1307.0, 1462.0, 1495.0, 3371.0, 3673.0, 3688.0, 3691.0, 3959.0, 4099.0, 4162.0, 4301.0, 4340.0, 4756.0, 4815.0, 4974.0, 5010.0, 5101.0, 5879.0, 6091.0, 6094.0, 6695.0, 6696.0, 6900.0, 7058.0, 7130.0, 8406.0, 9037.0, 9473.0, 9635.0, 9638.0, 9788.0, 9855.0, 10020.0, 10085.0, 10278.0, 10507.0, 10666.0, 22795.0, 26574.0, 30817.0, 51148.0, 55914.0, 60484.0, 79987.0, 84929.0, 85445.0, 199731.0, 220296.0, 284217.0, 100128908.0 
GO:0042127 BP 6.90e-06 24/1833   140/29107 D04 regulation of cell population proliferation 706.0, 2065.0, 3728.0, 4286.0, 5311.0, 5747.0, 6446.0, 6713.0, 6776.0, 7043.0, 8549.0, 9095.0, 10110.0, 10628.0, 10732.0, 23678.0, 54964.0, 55120.0, 55704.0, 56940.0, 57448.0, 79152.0, 112399.0, 199731.0 
GO:0030336 BP 7.50e-06 25/1833   150/29107 D07 negative regulation of cell migration    753.0, 999.0, 1809.0, 3488.0, 4286.0, 4301.0, 4804.0, 5365.0, 6091.0, 6422.0, 6423.0, 8434.0, 10395.0, 11221.0, 22998.0, 23189.0, 23671.0, 25932.0, 56940.0, 57406.0, 57522.0, 94241.0, 196528.0, 348110.0, 653464.0 
GO:0045665 BP 1.08e-05 14/1833    58/29107 D06 negative regulation of neuron differentiation 387.0, 4099.0, 4211.0, 4821.0, 5469.0, 5978.0, 6900.0, 9043.0, 9745.0, 10215.0, 22882.0, 28514.0, 55755.0, 85458.0 
GO:0007015 BP 1.38e-05 22/1833   127/29107 D05 actin filament organization              387.0, 391.0, 1495.0, 1739.0, 3092.0, 4640.0, 4642.0, 4643.0, 4646.0, 5879.0, 7018.0, 9026.0, 9844.0, 9886.0, 10435.0, 23603.0, 29119.0, 57471.0, 57477.0, 65108.0, 84327.0, 134549.0 
GO:0043066 BP 4.32e-05 54/1833   484/29107 D07 negative regulation of apoptotic process 307.0, 308.0, 358.0, 825.0, 847.0, 952.0, 960.0, 1027.0, 1410.0, 1603.0, 2055.0, 2124.0, 2668.0, 2729.0, 2950.0, 3065.0, 3249.0, 3437.0, 4036.0, 4194.0, 4671.0, 4790.0, 5051.0, 5062.0, 5455.0, 5469.0, 5663.0, 5747.0, 5757.0, 6134.0, 6194.0, 6195.0, 6422.0, 6663.0, 7039.0, 7082.0, 8837.0, 8996.0, 9026.0, 9448.0, 10105.0, 10507.0, 10553.0, 23376.0, 26574.0, 26585.0, 30812.0, 51074.0, 57448.0, 64399.0, 79092.0, 81788.0, 84236.0, 92291.0 
GO:0050790 BP 4.78e-05 49/1833   426/29107 D03 regulation of catalytic activity         142.0, 825.0, 1019.0, 1603.0, 1793.0, 3993.0, 3996.0, 4650.0, 5519.0, 5523.0, 5981.0, 5998.0, 6446.0, 6655.0, 8490.0, 8546.0, 8787.0, 9267.0, 9644.0, 9771.0, 9839.0, 9844.0, 9855.0, 9989.0, 10435.0, 10483.0, 11123.0, 23258.0, 23677.0, 25894.0, 26030.0, 27147.0, 27342.0, 29899.0, 54453.0, 55114.0, 57189.0, 57480.0, 57522.0, 57584.0, 57636.0, 58480.0, 80005.0, 89781.0, 90627.0, 130872.0, 153020.0, 221178.0, 389337.0 
GO:0008360 BP 5.96e-05 23/1833   149/29107 D06 regulation of cell shape                 387.0, 391.0, 1739.0, 1902.0, 3249.0, 4651.0, 5365.0, 5747.0, 5879.0, 5962.0, 6285.0, 9886.0, 10395.0, 10435.0, 10507.0, 11135.0, 11149.0, 25805.0, 56882.0, 57471.0, 58480.0, 114793.0, 161176.0 
GO:0006357 BP 6.79e-05 140/1833  1598/29107 D10 regulation of transcription by RNA polymerase II 20.0, 86.0, 307.0, 387.0, 672.0, 745.0, 1108.0, 1997.0, 1998.0, 2186.0, 3065.0, 3231.0, 3344.0, 3431.0, 3660.0, 4093.0, 4194.0, 4211.0, 4286.0, 4303.0, 4520.0, 4601.0, 4613.0, 4775.0, 4790.0, 4800.0, 4808.0, 4821.0, 5090.0, 5455.0, 5469.0, 5629.0, 6299.0, 6599.0, 6663.0, 6667.0, 6720.0, 6776.0, 6938.0, 7551.0, 7562.0, 7586.0, 7589.0, 7596.0, 7643.0, 7705.0, 7716.0, 7730.0, 7745.0, 7746.0, 7775.0, 7789.0, 7942.0, 8409.0, 8820.0, 9095.0, 9282.0, 9516.0, 9586.0, 9603.0, 9705.0, 9839.0, 9925.0, 10215.0, 10521.0, 10553.0, 10655.0, 10782.0, 11016.0, 11177.0, 22834.0, 22882.0, 23081.0, 23493.0, 25850.0, 26574.0, 29117.0, 29994.0, 30812.0, 30813.0, 51058.0, 51274.0, 51427.0, 54925.0, 55502.0, 55552.0, 55769.0, 55786.0, 56987.0, 57507.0, 57594.0, 60468.0, 64764.0, 65251.0, 66008.0, 79365.0, 79776.0, 79842.0, 80095.0, 80345.0, 81628.0, 84163.0, 84307.0, 84449.0, 84504.0, 84527.0, 84614.0, 84765.0, 90594.0, 90649.0, 91661.0, 91975.0, 115560.0, 116448.0, 117608.0, 127396.0, 137209.0, 144348.0, 147929.0, 148103.0, 148327.0, 162966.0, 163223.0, 163227.0, 220929.0, 253639.0, 282890.0, 285267.0, 285268.0, 342892.0, 342926.0, 349075.0, 389114.0, 389524.0, 400569.0, 440515.0, 619279.0, 100101467.0, 100131539.0, 100529215.0 
GO:0014003 BP 7.20e-05  8/1833    24/29107 D05 oligodendrocyte development              745.0, 928.0, 2950.0, 4821.0, 6663.0, 79885.0, 116448.0, 118738.0 
GO:0033591 BP 7.45e-05  4/1833     5/29107 D07 response to L-ascorbic acid              847.0, 2950.0, 3673.0, 6678.0 
GO:0071681 BP 7.45e-05  4/1833     5/29107 D06 cellular response to indole-3-methanol   672.0, 999.0, 1495.0, 3728.0 
GO:0071638 BP 7.45e-05  4/1833     5/29107 D09 negative regulation of monocyte chemotactic protein-1 production 347.0, 2950.0, 55914.0, 114899.0 
GO:0050911 BP 2.60e-10  1/1833   401/29107 D05 detection of chemical stimulus involved in sensory perception of smell 135924.0 
GO:0035195 BP 5.92e-09  7/1833   557/29107 D09 gene silencing by miRNA                  407011.0, 407975.0, 442893.0, 693229.0, 724027.0, 100422882.0, 100500828.0 
GO:0007186 BP 1.55e-05 27/1833   880/29107 D05 G protein-coupled receptor signaling pathway 151.0, 187.0, 727.0, 976.0, 1238.0, 1902.0, 2861.0, 2864.0, 3643.0, 5998.0, 6272.0, 7289.0, 7855.0, 8490.0, 8549.0, 8787.0, 29899.0, 30817.0, 51704.0, 57580.0, 118442.0, 135924.0, 259290.0, 259292.0, 259293.0, 259294.0, 353345.0 
GO:0005737 CC 3.42e-23 458/1833  4724/29107 D02 cytoplasm                                105.0, 143.0, 175.0, 204.0, 221.0, 307.0, 308.0, 323.0, 347.0, 358.0, 472.0, 595.0, 666.0, 667.0, 672.0, 678.0, 754.0, 760.0, 825.0, 828.0, 847.0, 933.0, 950.0, 999.0, 1021.0, 1027.0, 1028.0, 1031.0, 1073.0, 1080.0, 1108.0, 1119.0, 1267.0, 1270.0, 1371.0, 1373.0, 1410.0, 1465.0, 1573.0, 1739.0, 1755.0, 1781.0, 1785.0, 1793.0, 1806.0, 1902.0, 1915.0, 1939.0, 2070.0, 2186.0, 2246.0, 2263.0, 2272.0, 2317.0, 2318.0, 2339.0, 2346.0, 2495.0, 2670.0, 2861.0, 2934.0, 2950.0, 3065.0, 3092.0, 3145.0, 3178.0, 3275.0, 3306.0, 3433.0, 3437.0, 3516.0, 3656.0, 3669.0, 3688.0, 3707.0, 3728.0, 3916.0, 3930.0, 3993.0, 3996.0, 4093.0, 4099.0, 4286.0, 4303.0, 4520.0, 4521.0, 4638.0, 4640.0, 4642.0, 4643.0, 4646.0, 4650.0, 4660.0, 4671.0, 4676.0, 4678.0, 4735.0, 4752.0, 4775.0, 4790.0, 4891.0, 4904.0, 4919.0, 4938.0, 4940.0, 5027.0, 5051.0, 5062.0, 5073.0, 5129.0, 5156.0, 5269.0, 5287.0, 5311.0, 5334.0, 5479.0, 5519.0, 5629.0, 5653.0, 5720.0, 5747.0, 5794.0, 5860.0, 5879.0, 5920.0, 5978.0, 5981.0, 6091.0, 6135.0, 6188.0, 6195.0, 6285.0, 6299.0, 6446.0, 6457.0, 6470.0, 6599.0, 6642.0, 6667.0, 6678.0, 6695.0, 6720.0, 6788.0, 6870.0, 6888.0, 6938.0, 7082.0, 7145.0, 7185.0, 7205.0, 7298.0, 7405.0, 7444.0, 7508.0, 7739.0, 7846.0, 7942.0, 8073.0, 8099.0, 8409.0, 8490.0, 8500.0, 8502.0, 8528.0, 8537.0, 8544.0, 8555.0, 8717.0, 8738.0, 8777.0, 8787.0, 8826.0, 8837.0, 8863.0, 8939.0, 9043.0, 9134.0, 9267.0, 9325.0, 9380.0, 9444.0, 9448.0, 9468.0, 9473.0, 9618.0, 9638.0, 9644.0, 9670.0, 9706.0, 9731.0, 9770.0, 9781.0, 9788.0, 9792.0, 9802.0, 9844.0, 9846.0, 9855.0, 9860.0, 9918.0, 9961.0, 10020.0, 10083.0, 10105.0, 10157.0, 10215.0, 10226.0, 10278.0, 10328.0, 10395.0, 10397.0, 10404.0, 10420.0, 10425.0, 10435.0, 10541.0, 10553.0, 10561.0, 10566.0, 10628.0, 10753.0, 10766.0, 10782.0, 10826.0, 10964.0, 11016.0, 11099.0, 11104.0, 11123.0, 11135.0, 11141.0, 11145.0, 11183.0, 11221.0, 11232.0, 11238.0, 11240.0, 11276.0, 11322.0, 11340.0, 22858.0, 22879.0, 22900.0, 22933.0, 22998.0, 23001.0, 23150.0, 23189.0, 23239.0, 23303.0, 23321.0, 23376.0, 23387.0, 23405.0, 23493.0, 23499.0, 23589.0, 23604.0, 23612.0, 23677.0, 23729.0, 25793.0, 25805.0, 25861.0, 25914.0, 25932.0, 25974.0, 26574.0, 26576.0, 27106.0, 27109.0, 27130.0, 27296.0, 27340.0, 28971.0, 28984.0, 28996.0, 29063.0, 29117.0, 29763.0, 29899.0, 29968.0, 29995.0, 30812.0, 30851.0, 50865.0, 51013.0, 51035.0, 51074.0, 51088.0, 51091.0, 51135.0, 51191.0, 51429.0, 51741.0, 51752.0, 53637.0, 54442.0, 54467.0, 54623.0, 54625.0, 54882.0, 54893.0, 54899.0, 54960.0, 55062.0, 55120.0, 55144.0, 55159.0, 55179.0, 55182.0, 55213.0, 55223.0, 55323.0, 55421.0, 55437.0, 55601.0, 55619.0, 55696.0, 55704.0, 55717.0, 55726.0, 55755.0, 55771.0, 55786.0, 55796.0, 55857.0, 55861.0, 55902.0, 55914.0, 56062.0, 56155.0, 56339.0, 56474.0, 56882.0, 56940.0, 56957.0, 57189.0, 57471.0, 57477.0, 57509.0, 57519.0, 57522.0, 57609.0, 57674.0, 57698.0, 57819.0, 58473.0, 58533.0, 63901.0, 64081.0, 64097.0, 64108.0, 64135.0, 64399.0, 64506.0, 64784.0, 65108.0, 65110.0, 65125.0, 65979.0, 66002.0, 66008.0, 78996.0, 79066.0, 79092.0, 79649.0, 79789.0, 79817.0, 79866.0, 79987.0, 80005.0, 80208.0, 80824.0, 81551.0, 81788.0, 81844.0, 83449.0, 83479.0, 83543.0, 83714.0, 84138.0, 84260.0, 84288.0, 84296.0, 84327.0, 84529.0, 84722.0, 84859.0, 84872.0, 84938.0, 85407.0, 85417.0, 85444.0, 85464.0, 87178.0, 88455.0, 89781.0, 91947.0, 92291.0, 92335.0, 92482.0, 112399.0, 115811.0, 116362.0, 116984.0, 117283.0, 117584.0, 118611.0, 122060.0, 122622.0, 123283.0, 124512.0, 125061.0, 128077.0, 132864.0, 136895.0, 138639.0, 140578.0, 140609.0, 143689.0, 144233.0, 154043.0, 154881.0, 157638.0, 158471.0, 160492.0, 161176.0, 163782.0, 164395.0, 165631.0, 168448.0, 197135.0, 201266.0, 201625.0, 219595.0, 220296.0, 220972.0, 221078.0, 221178.0, 221184.0, 221458.0, 222166.0, 222643.0, 254013.0, 256364.0, 282809.0, 284119.0, 284948.0, 285025.0, 347273.0, 389337.0, 400673.0, 400961.0, 645121.0, 653464.0, 768206.0, 100128908.0 
GO:0005829 CC 6.64e-23 499/1833  5293/29107 D02 cytosol                                  100.0, 143.0, 151.0, 210.0, 221.0, 272.0, 308.0, 387.0, 391.0, 443.0, 472.0, 501.0, 538.0, 583.0, 595.0, 667.0, 699.0, 706.0, 745.0, 760.0, 825.0, 847.0, 873.0, 960.0, 991.0, 1019.0, 1021.0, 1027.0, 1031.0, 1080.0, 1119.0, 1124.0, 1238.0, 1371.0, 1410.0, 1495.0, 1739.0, 1781.0, 1783.0, 1785.0, 1793.0, 1806.0, 1808.0, 1809.0, 1915.0, 1939.0, 1998.0, 2246.0, 2272.0, 2317.0, 2318.0, 2330.0, 2339.0, 2342.0, 2444.0, 2495.0, 2549.0, 2618.0, 2670.0, 2729.0, 2760.0, 2800.0, 2819.0, 2934.0, 2950.0, 2956.0, 3065.0, 3092.0, 3145.0, 3155.0, 3185.0, 3275.0, 3295.0, 3306.0, 3433.0, 3437.0, 3628.0, 3656.0, 3660.0, 3707.0, 3728.0, 3799.0, 3916.0, 3988.0, 3991.0, 3993.0, 4000.0, 4077.0, 4093.0, 4134.0, 4144.0, 4155.0, 4174.0, 4176.0, 4218.0, 4301.0, 4303.0, 4357.0, 4521.0, 4552.0, 4601.0, 4621.0, 4634.0, 4637.0, 4638.0, 4642.0, 4646.0, 4650.0, 4651.0, 4660.0, 4775.0, 4790.0, 4804.0, 4904.0, 4938.0, 4939.0, 4940.0, 5062.0, 5073.0, 5096.0, 5130.0, 5137.0, 5142.0, 5151.0, 5152.0, 5208.0, 5224.0, 5269.0, 5287.0, 5305.0, 5414.0, 5422.0, 5435.0, 5588.0, 5629.0, 5648.0, 5654.0, 5698.0, 5720.0, 5747.0, 5757.0, 5860.0, 5879.0, 5920.0, 5947.0, 5978.0, 5998.0, 6050.0, 6134.0, 6135.0, 6136.0, 6143.0, 6156.0, 6157.0, 6167.0, 6176.0, 6181.0, 6188.0, 6194.0, 6195.0, 6222.0, 6232.0, 6242.0, 6272.0, 6285.0, 6422.0, 6446.0, 6461.0, 6470.0, 6558.0, 6642.0, 6655.0, 6720.0, 6776.0, 6788.0, 6801.0, 6810.0, 6814.0, 6888.0, 7082.0, 7083.0, 7109.0, 7185.0, 7205.0, 7298.0, 7353.0, 7439.0, 7456.0, 7508.0, 7705.0, 7775.0, 7840.0, 7846.0, 7942.0, 7994.0, 8073.0, 8099.0, 8100.0, 8218.0, 8243.0, 8301.0, 8349.0, 8437.0, 8458.0, 8495.0, 8500.0, 8528.0, 8544.0, 8605.0, 8717.0, 8738.0, 8805.0, 8826.0, 8837.0, 8850.0, 8871.0, 8975.0, 8996.0, 9026.0, 9043.0, 9053.0, 9129.0, 9134.0, 9267.0, 9325.0, 9341.0, 9380.0, 9410.0, 9414.0, 9557.0, 9618.0, 9635.0, 9639.0, 9644.0, 9650.0, 9710.0, 9738.0, 9765.0, 9770.0, 9779.0, 9792.0, 9798.0, 9839.0, 9844.0, 9846.0, 9855.0, 9897.0, 9918.0, 9961.0, 10020.0, 10083.0, 10110.0, 10157.0, 10163.0, 10226.0, 10250.0, 10328.0, 10395.0, 10397.0, 10435.0, 10483.0, 10495.0, 10521.0, 10535.0, 10553.0, 10617.0, 10625.0, 10628.0, 10693.0, 10766.0, 11064.0, 11135.0, 11145.0, 11221.0, 11240.0, 11340.0, 11342.0, 22858.0, 22863.0, 22882.0, 22900.0, 22905.0, 22909.0, 22919.0, 22933.0, 22989.0, 23001.0, 23048.0, 23052.0, 23093.0, 23097.0, 23194.0, 23198.0, 23239.0, 23258.0, 23279.0, 23303.0, 23348.0, 23376.0, 23378.0, 23405.0, 23446.0, 23555.0, 23589.0, 23649.0, 23678.0, 23729.0, 25793.0, 25894.0, 25932.0, 25938.0, 25963.0, 25974.0, 26030.0, 26058.0, 26064.0, 26118.0, 26119.0, 26227.0, 27031.0, 27147.0, 27185.0, 27342.0, 28984.0, 29116.0, 29117.0, 29119.0, 29763.0, 29899.0, 29968.0, 30851.0, 50940.0, 51013.0, 51035.0, 51071.0, 51074.0, 51084.0, 51088.0, 51091.0, 51114.0, 51135.0, 51191.0, 51226.0, 51228.0, 51324.0, 51421.0, 51429.0, 51433.0, 51474.0, 51479.0, 51704.0, 51741.0, 51752.0, 54442.0, 54443.0, 54453.0, 54625.0, 54820.0, 54885.0, 54893.0, 54899.0, 54908.0, 54930.0, 54934.0, 54960.0, 55062.0, 55075.0, 55114.0, 55166.0, 55223.0, 55227.0, 55230.0, 55313.0, 55336.0, 55357.0, 55437.0, 55520.0, 55536.0, 55601.0, 55619.0, 55704.0, 55717.0, 55729.0, 55748.0, 55755.0, 55902.0, 55905.0, 56270.0, 56474.0, 56896.0, 56940.0, 56957.0, 56987.0, 57162.0, 57409.0, 57480.0, 57522.0, 57571.0, 57580.0, 57584.0, 57594.0, 57636.0, 57674.0, 57819.0, 58476.0, 58480.0, 58504.0, 58526.0, 58533.0, 60468.0, 64077.0, 64135.0, 64506.0, 64766.0, 64784.0, 64793.0, 65110.0, 65125.0, 66008.0, 79092.0, 79571.0, 79682.0, 79739.0, 79866.0, 80005.0, 80176.0, 80208.0, 80824.0, 80895.0, 81844.0, 83475.0, 84084.0, 84260.0, 84307.0, 84327.0, 84515.0, 84668.0, 84722.0, 84735.0, 84749.0, 84859.0, 84876.0, 84886.0, 84909.0, 85457.0, 85458.0, 87178.0, 87769.0, 89781.0, 89853.0, 89958.0, 89978.0, 90627.0, 90861.0, 91754.0, 92335.0, 92482.0, 92689.0, 94104.0, 94241.0, 94274.0, 112399.0, 114625.0, 114793.0, 114883.0, 115752.0, 116362.0, 117283.0, 117584.0, 118611.0, 122622.0, 125061.0, 130872.0, 134359.0, 140545.0, 140578.0, 144233.0, 147166.0, 148281.0, 152503.0, 154881.0, 158234.0, 160140.0, 163782.0, 200403.0, 200558.0, 200895.0, 220929.0, 221078.0, 221178.0, 253714.0, 255967.0, 256987.0, 283254.0, 284119.0, 347273.0, 352954.0, 373509.0, 414899.0 
GO:0005634 CC 4.06e-18 485/1833  5386/29107 D05 nucleus                                  86.0, 142.0, 143.0, 210.0, 307.0, 323.0, 358.0, 387.0, 443.0, 472.0, 501.0, 538.0, 563.0, 595.0, 666.0, 667.0, 672.0, 678.0, 745.0, 754.0, 825.0, 952.0, 1019.0, 1021.0, 1027.0, 1028.0, 1031.0, 1080.0, 1410.0, 1465.0, 1514.0, 1643.0, 1739.0, 1785.0, 1915.0, 1997.0, 1998.0, 2070.0, 2178.0, 2186.0, 2246.0, 2263.0, 2272.0, 2317.0, 2444.0, 2495.0, 2934.0, 2950.0, 2956.0, 3020.0, 3021.0, 3065.0, 3092.0, 3178.0, 3185.0, 3231.0, 3275.0, 3306.0, 3344.0, 3431.0, 3516.0, 3656.0, 3660.0, 3669.0, 3673.0, 3707.0, 3728.0, 3930.0, 4000.0, 4093.0, 4155.0, 4162.0, 4172.0, 4174.0, 4176.0, 4194.0, 4211.0, 4286.0, 4292.0, 4303.0, 4520.0, 4521.0, 4601.0, 4603.0, 4613.0, 4646.0, 4676.0, 4678.0, 4735.0, 4752.0, 4775.0, 4790.0, 4800.0, 4808.0, 4821.0, 4891.0, 4904.0, 4931.0, 4938.0, 5062.0, 5073.0, 5090.0, 5129.0, 5130.0, 5142.0, 5156.0, 5224.0, 5414.0, 5422.0, 5435.0, 5436.0, 5455.0, 5469.0, 5479.0, 5629.0, 5663.0, 5747.0, 5757.0, 5890.0, 5947.0, 5978.0, 5981.0, 5998.0, 6134.0, 6156.0, 6188.0, 6194.0, 6222.0, 6232.0, 6285.0, 6299.0, 6446.0, 6470.0, 6599.0, 6663.0, 6667.0, 6720.0, 6760.0, 6788.0, 6870.0, 6872.0, 6888.0, 6938.0, 6941.0, 7039.0, 7043.0, 7091.0, 7205.0, 7289.0, 7298.0, 7353.0, 7403.0, 7444.0, 7508.0, 7551.0, 7562.0, 7586.0, 7589.0, 7596.0, 7643.0, 7705.0, 7716.0, 7730.0, 7745.0, 7746.0, 7764.0, 7789.0, 7846.0, 7942.0, 7957.0, 7994.0, 8073.0, 8099.0, 8243.0, 8301.0, 8334.0, 8349.0, 8409.0, 8479.0, 8502.0, 8544.0, 8555.0, 8717.0, 8738.0, 8787.0, 8805.0, 8820.0, 8826.0, 8850.0, 8863.0, 8914.0, 8939.0, 8975.0, 9095.0, 9129.0, 9134.0, 9282.0, 9325.0, 9414.0, 9444.0, 9473.0, 9557.0, 9586.0, 9603.0, 9618.0, 9670.0, 9679.0, 9705.0, 9745.0, 9770.0, 9771.0, 9792.0, 9839.0, 9918.0, 9925.0, 9961.0, 10157.0, 10181.0, 10215.0, 10250.0, 10311.0, 10362.0, 10395.0, 10397.0, 10420.0, 10425.0, 10521.0, 10541.0, 10553.0, 10566.0, 10617.0, 10628.0, 10655.0, 10732.0, 10734.0, 10766.0, 11016.0, 11066.0, 11123.0, 11221.0, 11240.0, 11340.0, 22834.0, 22858.0, 22882.0, 22900.0, 22909.0, 22933.0, 23081.0, 23093.0, 23097.0, 23189.0, 23198.0, 23239.0, 23351.0, 23376.0, 23405.0, 23493.0, 23520.0, 23528.0, 23604.0, 23677.0, 25793.0, 25850.0, 26097.0, 26147.0, 26574.0, 26576.0, 27013.0, 27030.0, 27130.0, 27185.0, 27296.0, 27316.0, 27443.0, 28970.0, 28984.0, 28996.0, 29117.0, 29128.0, 29946.0, 29994.0, 29995.0, 30812.0, 30813.0, 51008.0, 51058.0, 51091.0, 51131.0, 51135.0, 51202.0, 51427.0, 51433.0, 51700.0, 51741.0, 54108.0, 54442.0, 54494.0, 54625.0, 54780.0, 54790.0, 54908.0, 54925.0, 54954.0, 54960.0, 55051.0, 55063.0, 55075.0, 55120.0, 55151.0, 55159.0, 55166.0, 55205.0, 55213.0, 55230.0, 55323.0, 55336.0, 55421.0, 55437.0, 55502.0, 55520.0, 55536.0, 55552.0, 55619.0, 55636.0, 55677.0, 55696.0, 55717.0, 55719.0, 55726.0, 55729.0, 55766.0, 55769.0, 55771.0, 55786.0, 55905.0, 55914.0, 56339.0, 56957.0, 56987.0, 57162.0, 57448.0, 57507.0, 57509.0, 57519.0, 57594.0, 57609.0, 57645.0, 57798.0, 57819.0, 58476.0, 58499.0, 58504.0, 58508.0, 58526.0, 58533.0, 63901.0, 64077.0, 64135.0, 64399.0, 64506.0, 64761.0, 64764.0, 64766.0, 64784.0, 64794.0, 65110.0, 65251.0, 66008.0, 78996.0, 79066.0, 79156.0, 79365.0, 79682.0, 79776.0, 79817.0, 79842.0, 79866.0, 79885.0, 79987.0, 80095.0, 80312.0, 80345.0, 80824.0, 80895.0, 81628.0, 81789.0, 83479.0, 83596.0, 83714.0, 83932.0, 83983.0, 84057.0, 84081.0, 84084.0, 84138.0, 84142.0, 84163.0, 84449.0, 84460.0, 84504.0, 84515.0, 84527.0, 84529.0, 84749.0, 84765.0, 84811.0, 84844.0, 85417.0, 85457.0, 87178.0, 89853.0, 90594.0, 90649.0, 90853.0, 90861.0, 91133.0, 91661.0, 91754.0, 91975.0, 92105.0, 92335.0, 94104.0, 94241.0, 112399.0, 114825.0, 115560.0, 116362.0, 116448.0, 117283.0, 117608.0, 118738.0, 119392.0, 123283.0, 124512.0, 125061.0, 126626.0, 127396.0, 127428.0, 132864.0, 137209.0, 139081.0, 143689.0, 144348.0, 144715.0, 144811.0, 147929.0, 148103.0, 148203.0, 148327.0, 148398.0, 152877.0, 158234.0, 162394.0, 162966.0, 163223.0, 163227.0, 165631.0, 197135.0, 200558.0, 201266.0, 220929.0, 221184.0, 253639.0, 254394.0, 256364.0, 259230.0, 282890.0, 283254.0, 283377.0, 284119.0, 285267.0, 285268.0, 342892.0, 342926.0, 349075.0, 375757.0, 389114.0, 389524.0, 440093.0, 619279.0, 645121.0, 100101467.0, 100131539.0, 100529215.0 
GO:0005886 CC 4.98e-16 411/1833  4502/29107 D03 plasma membrane                          20.0, 86.0, 100.0, 151.0, 187.0, 214.0, 221.0, 307.0, 358.0, 363.0, 387.0, 391.0, 538.0, 590.0, 672.0, 683.0, 720.0, 721.0, 760.0, 780.0, 825.0, 847.0, 928.0, 933.0, 950.0, 952.0, 960.0, 971.0, 976.0, 999.0, 1080.0, 1238.0, 1244.0, 1267.0, 1318.0, 1368.0, 1378.0, 1435.0, 1495.0, 1514.0, 1604.0, 1739.0, 1785.0, 1808.0, 1839.0, 1896.0, 1902.0, 1915.0, 1942.0, 2065.0, 2180.0, 2263.0, 2272.0, 2317.0, 2318.0, 2339.0, 2346.0, 2696.0, 2824.0, 2846.0, 2861.0, 2864.0, 2913.0, 2934.0, 2950.0, 3185.0, 3249.0, 3306.0, 3588.0, 3643.0, 3656.0, 3673.0, 3688.0, 3691.0, 3728.0, 3732.0, 3759.0, 3766.0, 3792.0, 3916.0, 3920.0, 3993.0, 3996.0, 4036.0, 4040.0, 4099.0, 4126.0, 4134.0, 4155.0, 4162.0, 4218.0, 4301.0, 4340.0, 4521.0, 4638.0, 4640.0, 4642.0, 4643.0, 4646.0, 4651.0, 4735.0, 4756.0, 4804.0, 4891.0, 4919.0, 4940.0, 4974.0, 5010.0, 5027.0, 5046.0, 5062.0, 5130.0, 5152.0, 5156.0, 5158.0, 5168.0, 5269.0, 5287.0, 5305.0, 5311.0, 5334.0, 5337.0, 5354.0, 5365.0, 5376.0, 5588.0, 5638.0, 5654.0, 5663.0, 5747.0, 5789.0, 5879.0, 5962.0, 5998.0, 6091.0, 6188.0, 6272.0, 6422.0, 6446.0, 6461.0, 6522.0, 6536.0, 6558.0, 6566.0, 6575.0, 6579.0, 6678.0, 6810.0, 6814.0, 6870.0, 6900.0, 7018.0, 7039.0, 7043.0, 7082.0, 7205.0, 7289.0, 7368.0, 7439.0, 7508.0, 7855.0, 8073.0, 8291.0, 8301.0, 8434.0, 8437.0, 8490.0, 8502.0, 8549.0, 8605.0, 8611.0, 8612.0, 8633.0, 8717.0, 8777.0, 8787.0, 8826.0, 8871.0, 9026.0, 9037.0, 9187.0, 9267.0, 9341.0, 9363.0, 9414.0, 9499.0, 9516.0, 9557.0, 9618.0, 9619.0, 9635.0, 9638.0, 9650.0, 9725.0, 9770.0, 9781.0, 9844.0, 9846.0, 9860.0, 9873.0, 9886.0, 10083.0, 10278.0, 10351.0, 10397.0, 10435.0, 10495.0, 10507.0, 10617.0, 10666.0, 10966.0, 11118.0, 11119.0, 11135.0, 11141.0, 11145.0, 11149.0, 11322.0, 22795.0, 22802.0, 22905.0, 22933.0, 23001.0, 23048.0, 23093.0, 23120.0, 23181.0, 23184.0, 23189.0, 23239.0, 23250.0, 23308.0, 23378.0, 23385.0, 23446.0, 23499.0, 23539.0, 23555.0, 23612.0, 23621.0, 23630.0, 23632.0, 23671.0, 25780.0, 25805.0, 25861.0, 25932.0, 26022.0, 26119.0, 26133.0, 27106.0, 27151.0, 27340.0, 28232.0, 28514.0, 28965.0, 29116.0, 29121.0, 29763.0, 30817.0, 30851.0, 51104.0, 51133.0, 51135.0, 51148.0, 51285.0, 51374.0, 51421.0, 51429.0, 51474.0, 51704.0, 51741.0, 51752.0, 53637.0, 53838.0, 53905.0, 54586.0, 54625.0, 54899.0, 54933.0, 54934.0, 55114.0, 55144.0, 55313.0, 55357.0, 55503.0, 55652.0, 55704.0, 55905.0, 55911.0, 55914.0, 56302.0, 56882.0, 56940.0, 57020.0, 57085.0, 57216.0, 57406.0, 57509.0, 57530.0, 57580.0, 57584.0, 57720.0, 57722.0, 57835.0, 58480.0, 60401.0, 60437.0, 63895.0, 64114.0, 64849.0, 65108.0, 66008.0, 79092.0, 79602.0, 79628.0, 79633.0, 79885.0, 79957.0, 80005.0, 80208.0, 80975.0, 83464.0, 83697.0, 83700.0, 84061.0, 84068.0, 84189.0, 84260.0, 84281.0, 84307.0, 84466.0, 84668.0, 84876.0, 85320.0, 85407.0, 85414.0, 88455.0, 89853.0, 90527.0, 90861.0, 91947.0, 92737.0, 93377.0, 93643.0, 94015.0, 94121.0, 113791.0, 114625.0, 115019.0, 115584.0, 115752.0, 117584.0, 118442.0, 118611.0, 121227.0, 121260.0, 121601.0, 123606.0, 128414.0, 128869.0, 130132.0, 131096.0, 133121.0, 135924.0, 140803.0, 143425.0, 143458.0, 144453.0, 145270.0, 147166.0, 148281.0, 150159.0, 152404.0, 152503.0, 154215.0, 154881.0, 157638.0, 158747.0, 162514.0, 196051.0, 196528.0, 196740.0, 201266.0, 202374.0, 219287.0, 219595.0, 219699.0, 221184.0, 221914.0, 222223.0, 253832.0, 256227.0, 256987.0, 259230.0, 259290.0, 259292.0, 259293.0, 259294.0, 283254.0, 283659.0, 284119.0, 285195.0, 338328.0, 342035.0, 347273.0, 353345.0, 374395.0, 399694.0, 643965.0, 644139.0 
GO:0016020 CC 2.04e-13 219/1833  2121/29107 D02 membrane                                 20.0, 100.0, 142.0, 143.0, 308.0, 323.0, 538.0, 583.0, 590.0, 667.0, 699.0, 754.0, 847.0, 928.0, 950.0, 952.0, 957.0, 976.0, 1080.0, 1108.0, 1124.0, 1244.0, 1267.0, 1435.0, 1462.0, 1603.0, 1717.0, 1783.0, 1785.0, 1793.0, 1808.0, 1896.0, 1915.0, 2180.0, 2263.0, 2346.0, 2526.0, 2530.0, 2531.0, 3092.0, 3178.0, 3185.0, 3290.0, 3295.0, 3306.0, 3371.0, 3547.0, 3643.0, 3688.0, 3703.0, 3707.0, 3799.0, 3916.0, 3920.0, 3930.0, 3959.0, 3991.0, 3992.0, 4077.0, 4124.0, 4172.0, 4174.0, 4176.0, 4292.0, 4637.0, 4646.0, 4650.0, 4864.0, 4891.0, 4931.0, 4938.0, 4939.0, 4940.0, 5027.0, 5046.0, 5156.0, 5287.0, 5311.0, 5337.0, 5469.0, 5479.0, 5663.0, 5879.0, 5920.0, 6134.0, 6135.0, 6136.0, 6143.0, 6156.0, 6157.0, 6181.0, 6188.0, 6194.0, 6222.0, 6238.0, 6319.0, 6484.0, 6522.0, 6536.0, 6558.0, 6566.0, 6575.0, 6642.0, 6801.0, 6810.0, 7439.0, 8218.0, 8301.0, 8406.0, 8434.0, 8546.0, 8605.0, 8611.0, 8939.0, 8996.0, 9037.0, 9187.0, 9282.0, 9514.0, 9844.0, 9918.0, 9961.0, 10105.0, 10226.0, 10328.0, 10435.0, 10521.0, 10553.0, 10617.0, 10826.0, 11037.0, 11064.0, 11118.0, 23052.0, 23155.0, 23181.0, 23250.0, 23348.0, 23376.0, 23385.0, 23446.0, 23499.0, 23539.0, 23621.0, 25932.0, 25963.0, 26058.0, 27130.0, 27316.0, 29121.0, 29937.0, 29956.0, 50862.0, 51104.0, 51202.0, 51479.0, 51700.0, 51752.0, 54623.0, 54625.0, 54820.0, 54893.0, 55144.0, 55227.0, 55619.0, 55704.0, 55717.0, 55741.0, 55771.0, 55911.0, 57185.0, 57404.0, 57448.0, 57609.0, 57674.0, 57720.0, 63895.0, 64506.0, 64834.0, 65125.0, 79152.0, 79443.0, 79649.0, 79956.0, 79987.0, 80346.0, 83440.0, 83596.0, 84061.0, 84318.0, 84327.0, 84876.0, 84928.0, 84929.0, 85320.0, 85414.0, 89781.0, 90527.0, 114780.0, 114883.0, 114899.0, 115209.0, 116236.0, 117584.0, 123606.0, 128869.0, 154141.0, 158747.0, 161176.0, 201266.0, 221035.0, 222643.0, 253832.0, 256987.0, 259230.0, 284217.0, 348938.0, 619189.0, 111089941.0 
GO:0070062 CC 1.38e-08 202/1833  2169/29107 D06 extracellular exosome                    143.0, 204.0, 210.0, 214.0, 221.0, 307.0, 308.0, 347.0, 358.0, 387.0, 391.0, 501.0, 563.0, 683.0, 686.0, 706.0, 720.0, 721.0, 727.0, 754.0, 760.0, 780.0, 847.0, 873.0, 928.0, 933.0, 950.0, 952.0, 960.0, 976.0, 999.0, 1073.0, 1267.0, 1368.0, 1378.0, 1410.0, 1465.0, 1514.0, 1573.0, 1604.0, 1622.0, 1739.0, 1755.0, 1785.0, 1808.0, 1915.0, 2186.0, 2317.0, 2346.0, 2444.0, 2495.0, 2519.0, 2530.0, 2618.0, 2760.0, 2819.0, 2934.0, 2950.0, 3020.0, 3021.0, 3178.0, 3249.0, 3306.0, 3643.0, 3688.0, 3691.0, 3728.0, 3732.0, 3916.0, 3920.0, 3959.0, 4036.0, 4124.0, 4218.0, 4357.0, 4621.0, 4637.0, 4642.0, 4643.0, 4646.0, 4669.0, 4735.0, 4864.0, 4904.0, 5151.0, 5224.0, 5269.0, 5311.0, 5479.0, 5519.0, 5654.0, 5698.0, 5720.0, 5730.0, 5789.0, 5860.0, 5879.0, 5962.0, 5981.0, 6035.0, 6050.0, 6135.0, 6136.0, 6156.0, 6181.0, 6188.0, 6222.0, 6414.0, 6422.0, 6470.0, 6558.0, 6566.0, 6575.0, 6696.0, 6810.0, 6814.0, 6856.0, 6888.0, 7018.0, 7103.0, 7846.0, 8218.0, 8291.0, 8334.0, 8349.0, 8537.0, 8611.0, 8693.0, 8826.0, 9037.0, 9043.0, 9144.0, 9380.0, 9586.0, 9725.0, 9798.0, 9961.0, 10085.0, 10163.0, 10397.0, 10404.0, 10541.0, 10577.0, 10617.0, 11240.0, 11322.0, 22795.0, 23052.0, 23308.0, 23385.0, 23405.0, 23446.0, 23452.0, 23500.0, 23677.0, 25932.0, 26022.0, 26227.0, 27316.0, 28970.0, 29763.0, 29968.0, 30851.0, 50865.0, 51084.0, 51125.0, 51429.0, 51479.0, 51704.0, 51752.0, 55075.0, 55293.0, 55619.0, 55748.0, 55755.0, 55766.0, 56155.0, 57471.0, 57609.0, 57636.0, 64081.0, 64114.0, 64849.0, 64856.0, 65108.0, 79633.0, 83543.0, 85320.0, 87769.0, 89853.0, 90649.0, 112574.0, 114899.0, 115019.0, 133121.0, 147685.0, 152007.0, 219595.0, 221184.0, 256987.0, 340706.0, 375035.0 
GO:0005783 CC 7.32e-08 110/1833  1036/29107 D05 endoplasmic reticulum                    175.0, 323.0, 347.0, 538.0, 666.0, 706.0, 847.0, 957.0, 1717.0, 1739.0, 2055.0, 2180.0, 2222.0, 2330.0, 2531.0, 2861.0, 3293.0, 3433.0, 3638.0, 4036.0, 4040.0, 4118.0, 4864.0, 4938.0, 5046.0, 5130.0, 5152.0, 5287.0, 5311.0, 5479.0, 5653.0, 5663.0, 6134.0, 6157.0, 6188.0, 6194.0, 6238.0, 6319.0, 6713.0, 7368.0, 7405.0, 7444.0, 7869.0, 8406.0, 8612.0, 9468.0, 9601.0, 9897.0, 10351.0, 10404.0, 10483.0, 10491.0, 10577.0, 10749.0, 11145.0, 11322.0, 11342.0, 23120.0, 23155.0, 23184.0, 23250.0, 23376.0, 23385.0, 26022.0, 26058.0, 27185.0, 29095.0, 29121.0, 29937.0, 29956.0, 51035.0, 51114.0, 51752.0, 53407.0, 53905.0, 55704.0, 55741.0, 55852.0, 56895.0, 57458.0, 57467.0, 64764.0, 64834.0, 79001.0, 79152.0, 79644.0, 79956.0, 80346.0, 83440.0, 83464.0, 84061.0, 84068.0, 84236.0, 84899.0, 144811.0, 148327.0, 158747.0, 160335.0, 221914.0, 253832.0, 259230.0, 283999.0, 284119.0, 285362.0, 286827.0, 387914.0, 392636.0, 441549.0, 768206.0, 111089941.0 
GO:0005789 CC 2.70e-07 103/1833   974/29107 D04 endoplasmic reticulum membrane           387.0, 391.0, 666.0, 667.0, 745.0, 950.0, 1080.0, 1573.0, 1603.0, 1717.0, 1739.0, 1896.0, 2055.0, 2180.0, 2222.0, 2329.0, 2330.0, 2531.0, 2705.0, 2861.0, 3249.0, 3290.0, 3293.0, 3638.0, 3703.0, 3930.0, 3992.0, 4051.0, 5051.0, 5130.0, 5156.0, 5311.0, 5337.0, 5663.0, 5730.0, 5879.0, 6272.0, 6319.0, 6440.0, 6446.0, 6713.0, 6720.0, 7039.0, 7444.0, 8605.0, 8612.0, 9200.0, 9420.0, 9468.0, 9517.0, 9619.0, 10483.0, 10826.0, 11322.0, 11342.0, 22863.0, 23120.0, 23155.0, 23250.0, 23376.0, 26022.0, 29956.0, 51114.0, 51226.0, 51700.0, 51752.0, 53407.0, 55144.0, 55331.0, 55780.0, 55852.0, 56895.0, 57085.0, 57458.0, 57467.0, 64764.0, 64834.0, 66002.0, 79001.0, 79152.0, 79644.0, 79956.0, 79966.0, 80346.0, 83440.0, 84068.0, 84236.0, 87178.0, 90527.0, 93183.0, 125704.0, 128869.0, 140578.0, 148327.0, 154141.0, 158747.0, 160335.0, 168448.0, 197021.0, 221035.0, 286827.0, 387914.0, 392636.0 
GO:0048471 CC 2.87e-07 81/1833   713/29107 D02 perinuclear region of cytoplasm          307.0, 347.0, 538.0, 991.0, 999.0, 1019.0, 1267.0, 1435.0, 1739.0, 1785.0, 2186.0, 2800.0, 3065.0, 3673.0, 3688.0, 3799.0, 3916.0, 4172.0, 4336.0, 4646.0, 4650.0, 4735.0, 4864.0, 4891.0, 4939.0, 5062.0, 5142.0, 5152.0, 5337.0, 5479.0, 5663.0, 5730.0, 6194.0, 6272.0, 6285.0, 6696.0, 6810.0, 7018.0, 7039.0, 7855.0, 8099.0, 8301.0, 8502.0, 8693.0, 8862.0, 8871.0, 9026.0, 9043.0, 9053.0, 9341.0, 9618.0, 9625.0, 9961.0, 10397.0, 10483.0, 10966.0, 11064.0, 11145.0, 11155.0, 11226.0, 11276.0, 22933.0, 23097.0, 23405.0, 23520.0, 25780.0, 25932.0, 27185.0, 51191.0, 51374.0, 51673.0, 55755.0, 57467.0, 57580.0, 57698.0, 79156.0, 88455.0, 140578.0, 253190.0, 253832.0, 256987.0 
GO:0043231 CC 3.89e-07 92/1833   847/29107 D04 intracellular membrane-bounded organelle 20.0, 151.0, 472.0, 699.0, 706.0, 753.0, 847.0, 1027.0, 1238.0, 1495.0, 1514.0, 1573.0, 1896.0, 2760.0, 2846.0, 2956.0, 3092.0, 3293.0, 3344.0, 3988.0, 3992.0, 3993.0, 4051.0, 4077.0, 4904.0, 4939.0, 4940.0, 5287.0, 5427.0, 5479.0, 5747.0, 6285.0, 6566.0, 6642.0, 6678.0, 6713.0, 6938.0, 7043.0, 7368.0, 7508.0, 7775.0, 8301.0, 9026.0, 9341.0, 9516.0, 9725.0, 9765.0, 9779.0, 9781.0, 9798.0, 10105.0, 10157.0, 10351.0, 10404.0, 11340.0, 11342.0, 22905.0, 22989.0, 23048.0, 23155.0, 23239.0, 23250.0, 23555.0, 23604.0, 23678.0, 30851.0, 51324.0, 51374.0, 51479.0, 51704.0, 53838.0, 54941.0, 55120.0, 55719.0, 55726.0, 55858.0, 55902.0, 57085.0, 57188.0, 57477.0, 64114.0, 64794.0, 65110.0, 66002.0, 79443.0, 91947.0, 114883.0, 115825.0, 132720.0, 253832.0, 256987.0, 284119.0 
GO:0009986 CC 4.03e-07 69/1833   581/29107 D02 cell surface                             100.0, 151.0, 307.0, 933.0, 952.0, 960.0, 1080.0, 1244.0, 1368.0, 1378.0, 1410.0, 1604.0, 1839.0, 1902.0, 2263.0, 2346.0, 2526.0, 2861.0, 3249.0, 3306.0, 3673.0, 3688.0, 3691.0, 4040.0, 4155.0, 4756.0, 4804.0, 4891.0, 4919.0, 5046.0, 5154.0, 5365.0, 5663.0, 6091.0, 6272.0, 6422.0, 6678.0, 6810.0, 6900.0, 7018.0, 7039.0, 7043.0, 7077.0, 7103.0, 7145.0, 7855.0, 8301.0, 8406.0, 8633.0, 9341.0, 9601.0, 10666.0, 11141.0, 23181.0, 23555.0, 23621.0, 25932.0, 26585.0, 29121.0, 51704.0, 53905.0, 55248.0, 56650.0, 64399.0, 84189.0, 115019.0, 143903.0, 221914.0, 342035.0 
GO:0005902 CC 5.89e-07 17/1833    67/29107 D05 microvillus                              538.0, 760.0, 960.0, 1267.0, 1515.0, 4640.0, 4642.0, 4643.0, 4646.0, 5154.0, 5156.0, 5962.0, 10083.0, 23303.0, 25932.0, 51741.0, 83700.0 
GO:0005925 CC 6.81e-07 54/1833   418/29107 D05 focal adhesion                           214.0, 308.0, 387.0, 391.0, 667.0, 847.0, 928.0, 950.0, 960.0, 976.0, 1465.0, 1495.0, 1785.0, 2317.0, 2318.0, 2934.0, 3371.0, 3660.0, 3673.0, 3688.0, 3691.0, 3728.0, 4162.0, 5479.0, 5747.0, 5879.0, 5962.0, 6136.0, 6143.0, 6156.0, 6176.0, 6181.0, 6188.0, 6222.0, 6522.0, 7145.0, 7205.0, 7739.0, 8500.0, 8826.0, 9448.0, 10278.0, 10395.0, 11135.0, 22919.0, 23385.0, 23603.0, 51474.0, 57477.0, 58480.0, 58504.0, 83543.0, 85458.0, 143903.0 
GO:0016021 CC 8.30e-07 291/1833  3525/29107 D03 integral component of membrane           20.0, 358.0, 363.0, 538.0, 666.0, 667.0, 706.0, 745.0, 753.0, 754.0, 933.0, 950.0, 952.0, 999.0, 1080.0, 1435.0, 1603.0, 1896.0, 2055.0, 2123.0, 2180.0, 2222.0, 2263.0, 2317.0, 2329.0, 2330.0, 2526.0, 2530.0, 2531.0, 2681.0, 2696.0, 2705.0, 2824.0, 3249.0, 3547.0, 3703.0, 3792.0, 3823.0, 3930.0, 3992.0, 4036.0, 4040.0, 4051.0, 4118.0, 4124.0, 4162.0, 4166.0, 4340.0, 4804.0, 4864.0, 5010.0, 5376.0, 5663.0, 5920.0, 6272.0, 6319.0, 6484.0, 6522.0, 6566.0, 6713.0, 6720.0, 6810.0, 6856.0, 7039.0, 7368.0, 7439.0, 7444.0, 7855.0, 8291.0, 8302.0, 8612.0, 8633.0, 8693.0, 9037.0, 9144.0, 9341.0, 9413.0, 9420.0, 9469.0, 9517.0, 9619.0, 9625.0, 9725.0, 9781.0, 9860.0, 10351.0, 10826.0, 11046.0, 11118.0, 11119.0, 11141.0, 11145.0, 11149.0, 11226.0, 11342.0, 23308.0, 23385.0, 23446.0, 23539.0, 23621.0, 23632.0, 23671.0, 25805.0, 25963.0, 26022.0, 26058.0, 27013.0, 28316.0, 28513.0, 28965.0, 29095.0, 29956.0, 30817.0, 51090.0, 51114.0, 51374.0, 51704.0, 51752.0, 53407.0, 53637.0, 53838.0, 54470.0, 54586.0, 54933.0, 55002.0, 55026.0, 55076.0, 55144.0, 55151.0, 55281.0, 55314.0, 55331.0, 55356.0, 55508.0, 55568.0, 55652.0, 55780.0, 55852.0, 55858.0, 56650.0, 56895.0, 57020.0, 57085.0, 57165.0, 57185.0, 57216.0, 57404.0, 57406.0, 57458.0, 57467.0, 57493.0, 57556.0, 57720.0, 57722.0, 57835.0, 58473.0, 59271.0, 60401.0, 60437.0, 63895.0, 64108.0, 64114.0, 64764.0, 64849.0, 66002.0, 79001.0, 79134.0, 79152.0, 79602.0, 79633.0, 79644.0, 79695.0, 79789.0, 79956.0, 79957.0, 79962.0, 79966.0, 80000.0, 80346.0, 80975.0, 83464.0, 83539.0, 83697.0, 84068.0, 84466.0, 84749.0, 84752.0, 84826.0, 84898.0, 84899.0, 84928.0, 84929.0, 84978.0, 85013.0, 85414.0, 85445.0, 90527.0, 92126.0, 92737.0, 93183.0, 93377.0, 113791.0, 114625.0, 114780.0, 114908.0, 115209.0, 115584.0, 116173.0, 117248.0, 118442.0, 121227.0, 121601.0, 123606.0, 124222.0, 124512.0, 125704.0, 128218.0, 128414.0, 130814.0, 131616.0, 132228.0, 132720.0, 134285.0, 135152.0, 135924.0, 135932.0, 140578.0, 140738.0, 143458.0, 143903.0, 144321.0, 145270.0, 147685.0, 148281.0, 148327.0, 150159.0, 152404.0, 153328.0, 154141.0, 154215.0, 160335.0, 161176.0, 168448.0, 170371.0, 196051.0, 196740.0, 197021.0, 199731.0, 201266.0, 219699.0, 219854.0, 219902.0, 220296.0, 220972.0, 221035.0, 222223.0, 222537.0, 222643.0, 254827.0, 256227.0, 256435.0, 256472.0, 256987.0, 259290.0, 259292.0, 259293.0, 259294.0, 283659.0, 283999.0, 285195.0, 286827.0, 342035.0, 348938.0, 353345.0, 374395.0, 375035.0, 387914.0, 392636.0, 414152.0, 554279.0, 619189.0, 643008.0, 643965.0, 644139.0, 727936.0, 728537.0, 730130.0, 100128908.0, 100130933.0, 100131211.0, 100288842.0 
GO:0009925 CC 9.28e-07 14/1833    48/29107 D04 basal plasma membrane                    358.0, 667.0, 2065.0, 3691.0, 5311.0, 6536.0, 6558.0, 6566.0, 7018.0, 7439.0, 9635.0, 26119.0, 55914.0, 57477.0 
GO:0015630 CC 1.04e-06 28/1833   162/29107 D06 microtubule cytoskeleton                 667.0, 1410.0, 4134.0, 4735.0, 5414.0, 6760.0, 7846.0, 8826.0, 9053.0, 10397.0, 10435.0, 11104.0, 23176.0, 25932.0, 55717.0, 55786.0, 56062.0, 57509.0, 57698.0, 58526.0, 60437.0, 79649.0, 84307.0, 84722.0, 151011.0, 152815.0, 163782.0, 256364.0 
GO:0005654 CC 1.08e-06 310/1833  3805/29107 D02 nucleoplasm                              86.0, 142.0, 472.0, 595.0, 667.0, 672.0, 699.0, 745.0, 754.0, 991.0, 1019.0, 1021.0, 1027.0, 1108.0, 1163.0, 1238.0, 1376.0, 1410.0, 1643.0, 1793.0, 1997.0, 1998.0, 2178.0, 2186.0, 2187.0, 2246.0, 2444.0, 2956.0, 3020.0, 3021.0, 3065.0, 3178.0, 3185.0, 3231.0, 3275.0, 3344.0, 3431.0, 3516.0, 3660.0, 3669.0, 3792.0, 3988.0, 4000.0, 4077.0, 4093.0, 4172.0, 4174.0, 4176.0, 4194.0, 4286.0, 4292.0, 4301.0, 4303.0, 4520.0, 4552.0, 4601.0, 4603.0, 4613.0, 4646.0, 4660.0, 4678.0, 4735.0, 4756.0, 4775.0, 4790.0, 4800.0, 4804.0, 4821.0, 4904.0, 4931.0, 4938.0, 4939.0, 4940.0, 5152.0, 5156.0, 5208.0, 5287.0, 5305.0, 5414.0, 5422.0, 5427.0, 5435.0, 5436.0, 5455.0, 5469.0, 5479.0, 5629.0, 5648.0, 5663.0, 5698.0, 5720.0, 5757.0, 5890.0, 5947.0, 5978.0, 5981.0, 6050.0, 6135.0, 6188.0, 6194.0, 6195.0, 6222.0, 6232.0, 6285.0, 6299.0, 6431.0, 6446.0, 6461.0, 6470.0, 6599.0, 6663.0, 6667.0, 6720.0, 6776.0, 6872.0, 6938.0, 7091.0, 7289.0, 7353.0, 7403.0, 7508.0, 7596.0, 7716.0, 7764.0, 7775.0, 7994.0, 8099.0, 8110.0, 8243.0, 8334.0, 8349.0, 8409.0, 8479.0, 8544.0, 8549.0, 8555.0, 8605.0, 8805.0, 8850.0, 8914.0, 8975.0, 9129.0, 9134.0, 9282.0, 9325.0, 9410.0, 9414.0, 9516.0, 9557.0, 9618.0, 9635.0, 9770.0, 9771.0, 9792.0, 9839.0, 9897.0, 9918.0, 10110.0, 10181.0, 10250.0, 10362.0, 10420.0, 10425.0, 10521.0, 10535.0, 10541.0, 10617.0, 10625.0, 10734.0, 11016.0, 11066.0, 11221.0, 11340.0, 11342.0, 22882.0, 22900.0, 22909.0, 23001.0, 23081.0, 23091.0, 23198.0, 23378.0, 23446.0, 23493.0, 23528.0, 23649.0, 23678.0, 25793.0, 26064.0, 26097.0, 26147.0, 26574.0, 27030.0, 27316.0, 27340.0, 28970.0, 28984.0, 28996.0, 29117.0, 29128.0, 29893.0, 29995.0, 51008.0, 51013.0, 51035.0, 51071.0, 51131.0, 51202.0, 51274.0, 51433.0, 51704.0, 51741.0, 53838.0, 54443.0, 54494.0, 54623.0, 54780.0, 54876.0, 54886.0, 54934.0, 54960.0, 55051.0, 55075.0, 55114.0, 55120.0, 55159.0, 55166.0, 55357.0, 55520.0, 55536.0, 55619.0, 55636.0, 55677.0, 55696.0, 55719.0, 55726.0, 55729.0, 55748.0, 55793.0, 55796.0, 55902.0, 56339.0, 56946.0, 56987.0, 57477.0, 57480.0, 57594.0, 57645.0, 57720.0, 57798.0, 57819.0, 58508.0, 60468.0, 63901.0, 64506.0, 64764.0, 64784.0, 64785.0, 65110.0, 79048.0, 79682.0, 80095.0, 80824.0, 80895.0, 81556.0, 81844.0, 83932.0, 84081.0, 84142.0, 84296.0, 84515.0, 84614.0, 84722.0, 84811.0, 84844.0, 84872.0, 85457.0, 89958.0, 89978.0, 91833.0, 91975.0, 92105.0, 92335.0, 92689.0, 94241.0, 112399.0, 116154.0, 117584.0, 118611.0, 133383.0, 134359.0, 137209.0, 138639.0, 140609.0, 144233.0, 144715.0, 146956.0, 148327.0, 152503.0, 158234.0, 196528.0, 200403.0, 200558.0, 220929.0, 221178.0, 253714.0, 254827.0, 256435.0, 284119.0, 389524.0 
GO:0016324 CC 1.73e-06 47/1833   358/29107 D04 apical plasma membrane                   358.0, 363.0, 538.0, 928.0, 960.0, 1080.0, 1244.0, 1514.0, 1739.0, 2760.0, 3249.0, 4036.0, 4118.0, 4640.0, 4891.0, 5337.0, 5663.0, 5794.0, 5962.0, 6522.0, 6536.0, 6558.0, 6566.0, 6814.0, 7018.0, 8611.0, 8777.0, 9026.0, 9341.0, 22802.0, 23539.0, 28514.0, 53905.0, 56302.0, 56650.0, 57216.0, 57477.0, 57835.0, 66002.0, 85320.0, 89958.0, 115019.0, 134549.0, 140803.0, 154043.0, 283999.0, 338328.0 
GO:0005856 CC 2.06e-06 51/1833   401/29107 D05 cytoskeleton                             387.0, 391.0, 1378.0, 1896.0, 2318.0, 3092.0, 3728.0, 3996.0, 4643.0, 4660.0, 5747.0, 5879.0, 7145.0, 7205.0, 8409.0, 8502.0, 8717.0, 8871.0, 9026.0, 9618.0, 9855.0, 9886.0, 9961.0, 10083.0, 10435.0, 10625.0, 11099.0, 11135.0, 11155.0, 23048.0, 23150.0, 23189.0, 23499.0, 26064.0, 29116.0, 29119.0, 51088.0, 55062.0, 55075.0, 55755.0, 56882.0, 57471.0, 57475.0, 64097.0, 65108.0, 84288.0, 84978.0, 85458.0, 85464.0, 122060.0, 163782.0 
GO:0005794 CC 5.10e-06 99/1833   988/29107 D05 Golgi apparatus                          323.0, 538.0, 666.0, 745.0, 847.0, 960.0, 1410.0, 1514.0, 1622.0, 1739.0, 1785.0, 2263.0, 2526.0, 2530.0, 2668.0, 2800.0, 2956.0, 3092.0, 3759.0, 4036.0, 4040.0, 4166.0, 4646.0, 4756.0, 4852.0, 4864.0, 5152.0, 5156.0, 5311.0, 5337.0, 5663.0, 5730.0, 6272.0, 6642.0, 6696.0, 8301.0, 8546.0, 8549.0, 8693.0, 9363.0, 9516.0, 9619.0, 9638.0, 9770.0, 9779.0, 9781.0, 10226.0, 10404.0, 10749.0, 11046.0, 11221.0, 11226.0, 11276.0, 11322.0, 22919.0, 23385.0, 23499.0, 23604.0, 23621.0, 25963.0, 26058.0, 26574.0, 51114.0, 51324.0, 51741.0, 53838.0, 55508.0, 55568.0, 55704.0, 55755.0, 55858.0, 57085.0, 57409.0, 57509.0, 57584.0, 57720.0, 64114.0, 64793.0, 64794.0, 79443.0, 79571.0, 79695.0, 81551.0, 83700.0, 84068.0, 84084.0, 92689.0, 93377.0, 93643.0, 114625.0, 114883.0, 117248.0, 132720.0, 148327.0, 201266.0, 253832.0, 256987.0, 338382.0, 768206.0 
GO:0043209 CC 6.33e-06 10/1833    29/29107 D02 myelin sheath                            4099.0, 4155.0, 4642.0, 5354.0, 6900.0, 7846.0, 22933.0, 57165.0, 57471.0, 256987.0 
GO:0005938 CC 6.64e-06 25/1833   149/29107 D03 cell cortex                              387.0, 391.0, 667.0, 2246.0, 2263.0, 2317.0, 4642.0, 4646.0, 4650.0, 4651.0, 4735.0, 5663.0, 5747.0, 5879.0, 8605.0, 9026.0, 9886.0, 23048.0, 23603.0, 26064.0, 29899.0, 57085.0, 57471.0, 83992.0, 285527.0 
GO:0010008 CC 6.69e-06 33/1833   227/29107 D06 endosome membrane                        20.0, 950.0, 1080.0, 3643.0, 3656.0, 3688.0, 3916.0, 6272.0, 6642.0, 7018.0, 9779.0, 9781.0, 9886.0, 10226.0, 23385.0, 23603.0, 23621.0, 25777.0, 51104.0, 51135.0, 51324.0, 51479.0, 55062.0, 55652.0, 55858.0, 63971.0, 64114.0, 79156.0, 83464.0, 89853.0, 112574.0, 117584.0, 118442.0 
GO:0031410 CC 9.42e-06 39/1833   293/29107 D06 cytoplasmic vesicle                      20.0, 307.0, 387.0, 391.0, 472.0, 667.0, 1360.0, 2263.0, 3037.0, 4040.0, 4642.0, 4646.0, 4891.0, 5879.0, 6272.0, 7018.0, 7039.0, 7456.0, 8291.0, 9886.0, 11037.0, 23048.0, 23604.0, 27106.0, 28514.0, 51421.0, 51429.0, 55357.0, 55704.0, 55717.0, 58476.0, 66008.0, 79628.0, 80208.0, 80824.0, 89781.0, 94241.0, 112574.0, 114908.0 
GO:0043218 CC 1.57e-05  4/1833     4/29107 D02 compact myelin                           4099.0, 4155.0, 5376.0, 51090.0 
GO:0005813 CC 1.77e-05 59/1833   527/29107 D03 centrosome                               472.0, 991.0, 1021.0, 1108.0, 1781.0, 1783.0, 1785.0, 4172.0, 4218.0, 5142.0, 5663.0, 6566.0, 7405.0, 7840.0, 8100.0, 8409.0, 8555.0, 8850.0, 9134.0, 9325.0, 9638.0, 9639.0, 9738.0, 9798.0, 10397.0, 11064.0, 11104.0, 22919.0, 22933.0, 23093.0, 23194.0, 25914.0, 25932.0, 27185.0, 28984.0, 29899.0, 54820.0, 54930.0, 55704.0, 55755.0, 55857.0, 63971.0, 64793.0, 80071.0, 84084.0, 84260.0, 84318.0, 85417.0, 85444.0, 91754.0, 115752.0, 118611.0, 134359.0, 136895.0, 140578.0, 168448.0, 256987.0, 282809.0, 285025.0 
GO:0005604 CC 1.89e-05 17/1833    85/29107 D05 basement membrane                        667.0, 1287.0, 1299.0, 1739.0, 2200.0, 3371.0, 3691.0, 6678.0, 7058.0, 22795.0, 23671.0, 55914.0, 64093.0, 64856.0, 151887.0, 284217.0, 340706.0 
GO:0005769 CC 4.00e-05 35/1833   268/29107 D08 early endosome                           323.0, 933.0, 1080.0, 1238.0, 4040.0, 4642.0, 4891.0, 6272.0, 7018.0, 7405.0, 8073.0, 8291.0, 8301.0, 8612.0, 9341.0, 9765.0, 9897.0, 10163.0, 10617.0, 23250.0, 23385.0, 23621.0, 23678.0, 26119.0, 27342.0, 51019.0, 51479.0, 57720.0, 66008.0, 89853.0, 91947.0, 92737.0, 115825.0, 123606.0, 153020.0 
GO:0033270 CC 4.11e-05  6/1833    12/29107 D02 paranode region of axon                  4099.0, 22933.0, 23303.0, 57165.0, 57471.0, 400746.0 
GO:0042555 CC 4.70e-05  5/1833     8/29107 D02 MCM complex                              4172.0, 4174.0, 4176.0, 84515.0, 254394.0 
GO:0016323 CC 5.05e-05 31/1833   228/29107 D04 basolateral plasma membrane              358.0, 538.0, 760.0, 952.0, 960.0, 1739.0, 2065.0, 2760.0, 3766.0, 4640.0, 4642.0, 4671.0, 5311.0, 6522.0, 6536.0, 6558.0, 6566.0, 6810.0, 6814.0, 7039.0, 7082.0, 7439.0, 9053.0, 10163.0, 10351.0, 23539.0, 55914.0, 64849.0, 83697.0, 84876.0, 338328.0 
GO:0005923 CC 6.67e-05 20/1833   121/29107 D06 bicellular tight junction                595.0, 1019.0, 1739.0, 5010.0, 5376.0, 6801.0, 7082.0, 7855.0, 8777.0, 9267.0, 9414.0, 9618.0, 11149.0, 23150.0, 51421.0, 55114.0, 57530.0, 83700.0, 89958.0, 93643.0 
GO:0005764 CC 8.80e-05 35/1833   277/29107 D07 lysosome                                 20.0, 100.0, 175.0, 847.0, 1514.0, 1515.0, 1783.0, 2519.0, 2581.0, 2670.0, 3643.0, 3916.0, 3920.0, 3988.0, 4036.0, 4077.0, 4669.0, 4864.0, 5305.0, 6272.0, 6642.0, 7405.0, 10404.0, 10577.0, 11145.0, 23048.0, 23621.0, 56270.0, 79156.0, 79443.0, 89781.0, 144577.0, 220441.0, 220972.0, 338382.0 
GO:0005768 CC 8.81e-05 37/1833   296/29107 D07 endosome                                 20.0, 387.0, 999.0, 1027.0, 1785.0, 1902.0, 4218.0, 4642.0, 4804.0, 5337.0, 6536.0, 6642.0, 6810.0, 7405.0, 8291.0, 9363.0, 9619.0, 9897.0, 10226.0, 10311.0, 10617.0, 10966.0, 22905.0, 23621.0, 26058.0, 29763.0, 51479.0, 57020.0, 57448.0, 58533.0, 79156.0, 91947.0, 94121.0, 118442.0, 140545.0, 220972.0, 256227.0 
GO:0005874 CC 9.35e-05 37/1833   298/29107 D06 microtubule                              1739.0, 1781.0, 1783.0, 1785.0, 1808.0, 3799.0, 4134.0, 7846.0, 8632.0, 8826.0, 9053.0, 9638.0, 10397.0, 10749.0, 11104.0, 22919.0, 22933.0, 23093.0, 23303.0, 23499.0, 27130.0, 27185.0, 51673.0, 54820.0, 55755.0, 57509.0, 57698.0, 58526.0, 63971.0, 79739.0, 79929.0, 124602.0, 134549.0, 140609.0, 164395.0, 201625.0, 221458.0 
GO:0015629 CC 9.74e-05 32/1833   246/29107 D06 actin cytoskeleton                       999.0, 1073.0, 1495.0, 2317.0, 2934.0, 3728.0, 4638.0, 4640.0, 4642.0, 4643.0, 4646.0, 4650.0, 4735.0, 7456.0, 7739.0, 8826.0, 9499.0, 9788.0, 10163.0, 23499.0, 23603.0, 25932.0, 27147.0, 30851.0, 51474.0, 54443.0, 54934.0, 55166.0, 57477.0, 57584.0, 83543.0, 118611.0 
GO:0055037 CC 1.33e-04 20/1833   127/29107 D08 recycling endosome                       933.0, 1080.0, 1238.0, 1318.0, 3688.0, 4891.0, 7018.0, 7846.0, 9341.0, 9619.0, 9873.0, 23232.0, 23250.0, 23621.0, 23678.0, 26119.0, 27342.0, 51421.0, 79628.0, 285195.0 
GO:0071162 CC 1.90e-04  5/1833    10/29107 D04 CMG complex                              4172.0, 4174.0, 4176.0, 64785.0, 84296.0 
GO:0005905 CC 3.11e-04 12/1833    60/29107 D04 clathrin-coated pit                      1785.0, 4036.0, 4646.0, 6272.0, 7018.0, 8218.0, 8301.0, 9026.0, 9873.0, 23048.0, 23677.0, 55707.0 
GO:0016328 CC 3.65e-04 12/1833    61/29107 D02 lateral plasma membrane                  999.0, 1739.0, 2705.0, 3728.0, 4640.0, 6536.0, 6558.0, 6566.0, 11149.0, 23603.0, 29899.0, 57216.0 
GO:0043025 CC 3.74e-04 40/1833   355/29107 D03 neuronal cell body                       100.0, 214.0, 347.0, 538.0, 720.0, 2317.0, 3065.0, 3249.0, 3759.0, 3916.0, 4155.0, 4218.0, 4642.0, 4651.0, 5137.0, 5663.0, 6272.0, 6285.0, 6558.0, 6801.0, 6900.0, 7043.0, 7077.0, 8301.0, 8633.0, 9026.0, 9187.0, 9499.0, 9638.0, 9860.0, 9897.0, 23621.0, 25861.0, 51035.0, 56896.0, 57471.0, 66008.0, 80975.0, 85461.0, 92737.0 
GO:0000307 CC 4.08e-04  8/1833    30/29107 D07 cyclin-dependent protein kinase holoenzyme complex 595.0, 1019.0, 1021.0, 1163.0, 9134.0, 27013.0, 85417.0, 645121.0 
GO:0030136 CC 4.27e-04 12/1833    62/29107 D08 clathrin-coated vesicle                  3092.0, 6272.0, 8218.0, 8301.0, 9026.0, 9341.0, 11037.0, 23677.0, 51429.0, 55062.0, 57720.0, 112574.0 
GO:0032587 CC 4.47e-04 16/1833    99/29107 D05 ruffle membrane                          387.0, 1785.0, 1915.0, 3688.0, 4646.0, 5152.0, 5879.0, 6188.0, 9026.0, 10395.0, 23189.0, 23499.0, 23603.0, 30817.0, 83543.0, 221178.0 
GO:0030424 CC 4.79e-04 37/1833   324/29107 D05 axon                                     214.0, 387.0, 538.0, 720.0, 721.0, 760.0, 1270.0, 1410.0, 2913.0, 3643.0, 3996.0, 4036.0, 4134.0, 4642.0, 4752.0, 5010.0, 5414.0, 6091.0, 6900.0, 7855.0, 8826.0, 9053.0, 9499.0, 9638.0, 10749.0, 11141.0, 23001.0, 23176.0, 23303.0, 23621.0, 26119.0, 57556.0, 57609.0, 57698.0, 80208.0, 220296.0, 342035.0 
GO:0044291 CC 5.19e-04  7/1833    24/29107 D05 cell-cell contact zone                   4301.0, 5101.0, 8502.0, 9414.0, 83700.0, 93377.0, 199731.0 
GO:0062023 CC 5.44e-04 41/1833   374/29107 D04 collagen-containing extracellular matrix 307.0, 308.0, 563.0, 1287.0, 1288.0, 1298.0, 1299.0, 1307.0, 1462.0, 1514.0, 2200.0, 2263.0, 3371.0, 3440.0, 3959.0, 4052.0, 4147.0, 5046.0, 5269.0, 5654.0, 6422.0, 6423.0, 6678.0, 7043.0, 7058.0, 7077.0, 7869.0, 8406.0, 9507.0, 10085.0, 22795.0, 23452.0, 25890.0, 26585.0, 64856.0, 84929.0, 150356.0, 157869.0, 221914.0, 284217.0, 340706.0 
GO:0016459 CC 6.55e-04  8/1833    32/29107 D02 myosin complex                           4637.0, 4640.0, 4642.0, 4643.0, 4650.0, 4651.0, 22989.0, 57530.0 
GO:0030054 CC 6.76e-04 26/1833   204/29107 D02 cell junction                            100.0, 387.0, 999.0, 1495.0, 1643.0, 1739.0, 3691.0, 4301.0, 5010.0, 5156.0, 5663.0, 6566.0, 7082.0, 8502.0, 9635.0, 9644.0, 11149.0, 23555.0, 26064.0, 54623.0, 55357.0, 55755.0, 55914.0, 56882.0, 57530.0, 57584.0 
GO:0022626 CC 8.63e-04 13/1833    76/29107 D06 cytosolic ribosome                       347.0, 6134.0, 6135.0, 6136.0, 6143.0, 6156.0, 6157.0, 6167.0, 6176.0, 6188.0, 6194.0, 6222.0, 6232.0 
GO:0030864 CC 8.75e-04 11/1833    58/29107 D07 cortical actin cytoskeleton              999.0, 1915.0, 2934.0, 3993.0, 3996.0, 4336.0, 4640.0, 5962.0, 10395.0, 57477.0, 134549.0 
GO:0043219 CC 9.50e-04  3/1833     4/29107 D02 lateral loop                             1739.0, 6810.0, 22933.0 
GO:0001673 CC 1.22e-03  5/1833    14/29107 D07 male germ cell nucleus                   3306.0, 4292.0, 10732.0, 27030.0, 221458.0 
GO:0005515 MF 8.00e-54 1101/1833 12418/29107 D02 protein binding                          86.0, 100.0, 142.0, 143.0, 151.0, 175.0, 187.0, 204.0, 214.0, 221.0, 272.0, 307.0, 308.0, 323.0, 347.0, 358.0, 363.0, 387.0, 391.0, 443.0, 472.0, 501.0, 538.0, 563.0, 583.0, 590.0, 595.0, 666.0, 667.0, 672.0, 678.0, 699.0, 706.0, 727.0, 754.0, 760.0, 780.0, 825.0, 928.0, 933.0, 950.0, 957.0, 960.0, 971.0, 976.0, 991.0, 999.0, 1019.0, 1021.0, 1027.0, 1028.0, 1031.0, 1073.0, 1080.0, 1108.0, 1124.0, 1163.0, 1238.0, 1244.0, 1267.0, 1270.0, 1288.0, 1298.0, 1307.0, 1318.0, 1360.0, 1373.0, 1376.0, 1378.0, 1410.0, 1435.0, 1462.0, 1465.0, 1495.0, 1514.0, 1515.0, 1604.0, 1643.0, 1717.0, 1739.0, 1755.0, 1781.0, 1785.0, 1793.0, 1806.0, 1808.0, 1809.0, 1839.0, 1896.0, 1902.0, 1915.0, 1942.0, 1997.0, 1998.0, 2055.0, 2065.0, 2070.0, 2109.0, 2123.0, 2186.0, 2187.0, 2200.0, 2222.0, 2235.0, 2246.0, 2263.0, 2272.0, 2317.0, 2318.0, 2329.0, 2339.0, 2342.0, 2444.0, 2495.0, 2519.0, 2530.0, 2531.0, 2549.0, 2668.0, 2670.0, 2696.0, 2705.0, 2729.0, 2800.0, 2819.0, 2861.0, 2934.0, 2950.0, 2956.0, 3020.0, 3021.0, 3030.0, 3037.0, 3065.0, 3092.0, 3145.0, 3178.0, 3185.0, 3249.0, 3275.0, 3306.0, 3344.0, 3371.0, 3433.0, 3437.0, 3440.0, 3447.0, 3488.0, 3516.0, 3547.0, 3588.0, 3592.0, 3628.0, 3638.0, 3643.0, 3656.0, 3660.0, 3673.0, 3688.0, 3691.0, 3703.0, 3707.0, 3728.0, 3732.0, 3759.0, 3766.0, 3792.0, 3799.0, 3916.0, 3920.0, 3930.0, 3959.0, 3991.0, 3993.0, 3996.0, 4000.0, 4036.0, 4040.0, 4052.0, 4077.0, 4093.0, 4118.0, 4134.0, 4144.0, 4147.0, 4155.0, 4172.0, 4174.0, 4176.0, 4194.0, 4211.0, 4218.0, 4286.0, 4292.0, 4301.0, 4303.0, 4336.0, 4357.0, 4520.0, 4521.0, 4552.0, 4601.0, 4613.0, 4637.0, 4638.0, 4643.0, 4646.0, 4650.0, 4651.0, 4660.0, 4671.0, 4676.0, 4678.0, 4735.0, 4752.0, 4756.0, 4775.0, 4790.0, 4800.0, 4804.0, 4808.0, 4815.0, 4821.0, 4828.0, 4852.0, 4864.0, 4891.0, 4904.0, 4919.0, 4931.0, 4938.0, 4939.0, 4940.0, 5010.0, 5027.0, 5046.0, 5062.0, 5073.0, 5096.0, 5129.0, 5130.0, 5152.0, 5154.0, 5156.0, 5208.0, 5224.0, 5287.0, 5305.0, 5311.0, 5337.0, 5354.0, 5365.0, 5376.0, 5414.0, 5422.0, 5427.0, 5436.0, 5450.0, 5469.0, 5479.0, 5519.0, 5523.0, 5554.0, 5588.0, 5629.0, 5638.0, 5648.0, 5653.0, 5654.0, 5663.0, 5698.0, 5720.0, 5730.0, 5747.0, 5757.0, 5789.0, 5794.0, 5879.0, 5890.0, 5920.0, 5947.0, 5962.0, 5978.0, 5981.0, 5998.0, 6035.0, 6050.0, 6091.0, 6094.0, 6134.0, 6135.0, 6136.0, 6143.0, 6156.0, 6157.0, 6176.0, 6181.0, 6188.0, 6194.0, 6195.0, 6222.0, 6232.0, 6242.0, 6272.0, 6285.0, 6299.0, 6319.0, 6422.0, 6431.0, 6440.0, 6446.0, 6457.0, 6461.0, 6470.0, 6558.0, 6566.0, 6599.0, 6642.0, 6655.0, 6663.0, 6667.0, 6678.0, 6695.0, 6696.0, 6713.0, 6720.0, 6760.0, 6776.0, 6788.0, 6801.0, 6810.0, 6814.0, 6856.0, 6870.0, 6872.0, 6888.0, 6900.0, 6938.0, 6941.0, 7018.0, 7039.0, 7043.0, 7058.0, 7077.0, 7082.0, 7083.0, 7091.0, 7103.0, 7109.0, 7130.0, 7145.0, 7185.0, 7205.0, 7289.0, 7353.0, 7403.0, 7405.0, 7444.0, 7456.0, 7508.0, 7551.0, 7586.0, 7589.0, 7681.0, 7705.0, 7716.0, 7730.0, 7739.0, 7745.0, 7746.0, 7764.0, 7775.0, 7789.0, 7846.0, 7855.0, 7942.0, 7957.0, 7994.0, 8073.0, 8099.0, 8100.0, 8218.0, 8243.0, 8291.0, 8301.0, 8334.0, 8349.0, 8406.0, 8409.0, 8434.0, 8458.0, 8479.0, 8490.0, 8495.0, 8500.0, 8502.0, 8528.0, 8544.0, 8546.0, 8549.0, 8555.0, 8605.0, 8611.0, 8612.0, 8633.0, 8693.0, 8717.0, 8738.0, 8777.0, 8805.0, 8820.0, 8826.0, 8837.0, 8850.0, 8863.0, 8871.0, 8914.0, 8939.0, 8975.0, 8996.0, 9026.0, 9043.0, 9053.0, 9095.0, 9129.0, 9134.0, 9144.0, 9187.0, 9200.0, 9267.0, 9282.0, 9325.0, 9341.0, 9363.0, 9380.0, 9410.0, 9413.0, 9414.0, 9444.0, 9448.0, 9473.0, 9499.0, 9507.0, 9516.0, 9557.0, 9586.0, 9601.0, 9603.0, 9618.0, 9619.0, 9625.0, 9638.0, 9639.0, 9644.0, 9650.0, 9670.0, 9706.0, 9710.0, 9717.0, 9725.0, 9728.0, 9731.0, 9738.0, 9765.0, 9767.0, 9770.0, 9779.0, 9781.0, 9788.0, 9792.0, 9798.0, 9802.0, 9839.0, 9844.0, 9846.0, 9860.0, 9873.0, 9886.0, 9897.0, 9918.0, 9925.0, 9961.0, 9989.0, 10020.0, 10042.0, 10083.0, 10105.0, 10163.0, 10181.0, 10215.0, 10226.0, 10250.0, 10278.0, 10311.0, 10328.0, 10362.0, 10395.0, 10397.0, 10420.0, 10425.0, 10435.0, 10483.0, 10491.0, 10507.0, 10521.0, 10541.0, 10553.0, 10561.0, 10566.0, 10577.0, 10617.0, 10625.0, 10628.0, 10655.0, 10666.0, 10749.0, 10766.0, 10782.0, 10826.0, 10906.0, 10966.0, 11016.0, 11064.0, 11099.0, 11104.0, 11118.0, 11119.0, 11123.0, 11135.0, 11141.0, 11145.0, 11149.0, 11153.0, 11155.0, 11177.0, 11183.0, 11221.0, 11226.0, 11232.0, 11276.0, 11322.0, 11340.0, 11342.0, 22795.0, 22834.0, 22858.0, 22863.0, 22879.0, 22882.0, 22900.0, 22905.0, 22909.0, 22919.0, 22933.0, 23001.0, 23048.0, 23052.0, 23091.0, 23120.0, 23127.0, 23155.0, 23176.0, 23181.0, 23184.0, 23187.0, 23189.0, 23194.0, 23198.0, 23233.0, 23239.0, 23250.0, 23258.0, 23279.0, 23303.0, 23308.0, 23321.0, 23348.0, 23351.0, 23360.0, 23376.0, 23378.0, 23385.0, 23387.0, 23405.0, 23452.0, 23493.0, 23499.0, 23528.0, 23555.0, 23589.0, 23603.0, 23604.0, 23621.0, 23630.0, 23649.0, 23671.0, 23677.0, 23678.0, 25777.0, 25780.0, 25793.0, 25805.0, 25850.0, 25861.0, 25894.0, 25932.0, 25974.0, 26022.0, 26058.0, 26064.0, 26097.0, 26118.0, 26119.0, 26133.0, 26147.0, 26574.0, 26576.0, 26585.0, 27030.0, 27031.0, 27106.0, 27130.0, 27185.0, 27296.0, 27316.0, 27340.0, 27342.0, 28514.0, 28970.0, 28971.0, 28984.0, 28990.0, 28996.0, 29095.0, 29116.0, 29117.0, 29119.0, 29128.0, 29763.0, 29893.0, 29899.0, 29920.0, 29937.0, 29946.0, 29956.0, 29968.0, 29994.0, 29995.0, 30813.0, 30817.0, 30850.0, 30851.0, 50862.0, 51008.0, 51013.0, 51019.0, 51035.0, 51058.0, 51071.0, 51074.0, 51088.0, 51090.0, 51091.0, 51110.0, 51114.0, 51125.0, 51131.0, 51135.0, 51148.0, 51191.0, 51202.0, 51228.0, 51274.0, 51285.0, 51324.0, 51374.0, 51421.0, 51427.0, 51429.0, 51474.0, 51479.0, 51531.0, 51642.0, 51660.0, 51700.0, 51741.0, 51752.0, 53407.0, 53637.0, 53838.0, 53905.0, 54108.0, 54442.0, 54467.0, 54623.0, 54625.0, 54780.0, 54790.0, 54820.0, 54876.0, 54882.0, 54885.0, 54886.0, 54908.0, 54910.0, 54925.0, 54930.0, 54934.0, 54941.0, 54960.0, 54964.0, 54987.0, 55051.0, 55062.0, 55075.0, 55076.0, 55114.0, 55120.0, 55144.0, 55151.0, 55159.0, 55166.0, 55179.0, 55182.0, 55223.0, 55248.0, 55281.0, 55314.0, 55323.0, 55336.0, 55357.0, 55421.0, 55437.0, 55502.0, 55503.0, 55508.0, 55526.0, 55536.0, 55601.0, 55619.0, 55622.0, 55636.0, 55652.0, 55677.0, 55696.0, 55704.0, 55717.0, 55719.0, 55726.0, 55729.0, 55732.0, 55755.0, 55769.0, 55786.0, 55793.0, 55796.0, 55857.0, 55861.0, 55905.0, 55914.0, 56155.0, 56270.0, 56302.0, 56339.0, 56474.0, 56650.0, 56895.0, 56896.0, 56946.0, 56952.0, 56957.0, 57020.0, 57085.0, 57162.0, 57185.0, 57188.0, 57216.0, 57406.0, 57409.0, 57448.0, 57458.0, 57467.0, 57471.0, 57493.0, 57522.0, 57530.0, 57536.0, 57556.0, 57580.0, 57584.0, 57645.0, 57698.0, 57819.0, 57827.0, 58473.0, 58476.0, 58480.0, 58499.0, 58504.0, 58508.0, 58526.0, 58533.0, 60401.0, 60437.0, 60468.0, 60484.0, 60686.0, 63892.0, 63901.0, 63971.0, 64077.0, 64081.0, 64093.0, 64108.0, 64114.0, 64135.0, 64399.0, 64506.0, 64766.0, 64784.0, 64785.0, 64793.0, 64794.0, 64798.0, 64834.0, 64849.0, 64927.0, 65108.0, 65110.0, 65125.0, 65251.0, 66002.0, 66008.0, 78996.0, 79001.0, 79048.0, 79152.0, 79156.0, 79365.0, 79443.0, 79571.0, 79602.0, 79633.0, 79682.0, 79817.0, 79842.0, 79866.0, 79885.0, 79899.0, 79956.0, 79957.0, 79962.0, 80005.0, 80176.0, 80208.0, 80227.0, 80345.0, 80346.0, 80824.0, 80895.0, 81628.0, 81629.0, 81788.0, 81844.0, 83464.0, 83475.0, 83700.0, 83714.0, 83932.0, 83983.0, 83992.0, 84057.0, 84081.0, 84084.0, 84142.0, 84163.0, 84236.0, 84260.0, 84274.0, 84281.0, 84296.0, 84307.0, 84515.0, 84527.0, 84529.0, 84668.0, 84693.0, 84722.0, 84749.0, 84811.0, 84844.0, 84859.0, 84872.0, 84876.0, 84898.0, 84929.0, 84938.0, 84978.0, 85013.0, 85377.0, 85407.0, 85417.0, 85457.0, 85458.0, 85461.0, 87178.0, 87769.0, 89781.0, 89853.0, 89958.0, 90141.0, 90594.0, 90627.0, 91133.0, 91369.0, 91526.0, 91661.0, 91754.0, 91775.0, 91833.0, 91947.0, 91975.0, 92105.0, 92335.0, 92482.0, 92689.0, 92737.0, 92960.0, 93643.0, 94015.0, 94121.0, 94241.0, 112399.0, 112574.0, 112817.0, 113791.0, 114625.0, 114792.0, 114825.0, 114883.0, 114899.0, 114908.0, 115560.0, 115584.0, 115752.0, 115825.0, 116154.0, 116173.0, 116236.0, 116362.0, 116448.0, 117248.0, 117283.0, 117584.0, 118442.0, 118738.0, 119392.0, 121227.0, 121260.0, 122060.0, 123283.0, 123606.0, 124512.0, 124751.0, 125061.0, 126626.0, 127428.0, 128414.0, 128869.0, 130132.0, 130502.0, 130872.0, 131616.0, 132228.0, 133121.0, 134285.0, 134359.0, 135932.0, 136895.0, 137209.0, 138639.0, 140545.0, 140578.0, 140609.0, 140803.0, 143425.0, 144233.0, 144348.0, 144608.0, 144715.0, 144811.0, 146956.0, 147685.0, 148103.0, 148327.0, 148398.0, 149483.0, 151011.0, 151254.0, 151647.0, 152404.0, 152503.0, 152756.0, 152815.0, 153328.0, 154043.0, 154881.0, 157638.0, 158234.0, 158405.0, 158427.0, 158747.0, 159013.0, 159195.0, 160140.0, 160335.0, 161176.0, 162681.0, 162966.0, 163227.0, 163782.0, 165631.0, 196051.0, 196528.0, 196740.0, 197135.0, 200558.0, 219287.0, 219699.0, 219854.0, 220108.0, 220441.0, 220929.0, 220965.0, 220972.0, 221035.0, 221178.0, 221184.0, 221458.0, 221476.0, 221914.0, 222166.0, 222537.0, 222643.0, 253639.0, 253714.0, 254394.0, 254827.0, 255394.0, 255967.0, 256227.0, 256364.0, 256435.0, 257169.0, 259294.0, 282809.0, 283377.0, 284119.0, 284217.0, 284402.0, 284618.0, 284992.0, 285025.0, 285195.0, 285527.0, 286262.0, 286827.0, 317662.0, 326625.0, 338328.0, 338382.0, 340075.0, 340277.0, 340706.0, 347273.0, 348110.0, 348938.0, 353345.0, 374395.0, 375035.0, 375757.0, 387496.0, 387914.0, 388403.0, 388969.0, 389289.0, 389524.0, 392636.0, 399694.0, 400506.0, 400569.0, 400673.0, 400961.0, 404093.0, 440093.0, 554249.0, 619208.0, 619279.0, 643008.0, 100101467.0, 100529215.0 
GO:0046872 MF 5.54e-12 227/1833  2297/29107 D04 metal ion binding                        105.0, 272.0, 443.0, 678.0, 780.0, 847.0, 1124.0, 1410.0, 1806.0, 2070.0, 2186.0, 2222.0, 2346.0, 2618.0, 3155.0, 3431.0, 3628.0, 3669.0, 3673.0, 3688.0, 3703.0, 3792.0, 4093.0, 4124.0, 4144.0, 4520.0, 4521.0, 4638.0, 4650.0, 4671.0, 4752.0, 4938.0, 4939.0, 4940.0, 5073.0, 5137.0, 5142.0, 5151.0, 5152.0, 5158.0, 5588.0, 5978.0, 6167.0, 6299.0, 6667.0, 6941.0, 7205.0, 7403.0, 7562.0, 7586.0, 7589.0, 7596.0, 7681.0, 7716.0, 7730.0, 7745.0, 7746.0, 7764.0, 7775.0, 7789.0, 8437.0, 8544.0, 9507.0, 9586.0, 9635.0, 9745.0, 9765.0, 9767.0, 9781.0, 9839.0, 9925.0, 10020.0, 10181.0, 10404.0, 10420.0, 10535.0, 10617.0, 10655.0, 10782.0, 10906.0, 11016.0, 11155.0, 11177.0, 11226.0, 11342.0, 22802.0, 22834.0, 22882.0, 22998.0, 23001.0, 23052.0, 23091.0, 23239.0, 23405.0, 23528.0, 25850.0, 25961.0, 26147.0, 27109.0, 29116.0, 29937.0, 29994.0, 50862.0, 50940.0, 51058.0, 51131.0, 51274.0, 51427.0, 51474.0, 51479.0, 54467.0, 54482.0, 54925.0, 54988.0, 55120.0, 55159.0, 55182.0, 55205.0, 55253.0, 55313.0, 55503.0, 55520.0, 55552.0, 55568.0, 55696.0, 55748.0, 55769.0, 55786.0, 55796.0, 55905.0, 56302.0, 57507.0, 57571.0, 57674.0, 58480.0, 58499.0, 58508.0, 64077.0, 64506.0, 64761.0, 65251.0, 79156.0, 79443.0, 79602.0, 79695.0, 79725.0, 79817.0, 79842.0, 79956.0, 80095.0, 80345.0, 80895.0, 83440.0, 83479.0, 83932.0, 84307.0, 84327.0, 84449.0, 84527.0, 84614.0, 84693.0, 84735.0, 84765.0, 84872.0, 84929.0, 85377.0, 90594.0, 90649.0, 91661.0, 91754.0, 91975.0, 93589.0, 94121.0, 115209.0, 115560.0, 115825.0, 116984.0, 117248.0, 117584.0, 117608.0, 118738.0, 127396.0, 133121.0, 135152.0, 137209.0, 140545.0, 140609.0, 140766.0, 140803.0, 144348.0, 146956.0, 147929.0, 148103.0, 152815.0, 158471.0, 162966.0, 163223.0, 163227.0, 170692.0, 196528.0, 200558.0, 202374.0, 219595.0, 220441.0, 220929.0, 221184.0, 221294.0, 253639.0, 255967.0, 282890.0, 283254.0, 285267.0, 285268.0, 340075.0, 341676.0, 342892.0, 342926.0, 349075.0, 388403.0, 389114.0, 390928.0, 440515.0, 619279.0, 100101467.0, 100128908.0, 100131539.0, 100529215.0 
GO:0005524 MF 1.75e-06 138/1833  1458/29107 D08 ATP binding                              20.0, 204.0, 472.0, 538.0, 699.0, 780.0, 1019.0, 1021.0, 1080.0, 1108.0, 1119.0, 1244.0, 1373.0, 1783.0, 2065.0, 2180.0, 2263.0, 2444.0, 2618.0, 2729.0, 2956.0, 3306.0, 3643.0, 3656.0, 3707.0, 3766.0, 3799.0, 4144.0, 4172.0, 4174.0, 4176.0, 4292.0, 4621.0, 4638.0, 4640.0, 4642.0, 4643.0, 4646.0, 4650.0, 4651.0, 4671.0, 4752.0, 4919.0, 4931.0, 4938.0, 4939.0, 4940.0, 5027.0, 5062.0, 5096.0, 5129.0, 5156.0, 5208.0, 5287.0, 5305.0, 5588.0, 5747.0, 5890.0, 5981.0, 6195.0, 6446.0, 6788.0, 6872.0, 7083.0, 7444.0, 8243.0, 8458.0, 8632.0, 9448.0, 9557.0, 9619.0, 9625.0, 9706.0, 10020.0, 10110.0, 10351.0, 10420.0, 10521.0, 10693.0, 10749.0, 11104.0, 11153.0, 11183.0, 22858.0, 22989.0, 23093.0, 23097.0, 23120.0, 23250.0, 23303.0, 23387.0, 23405.0, 23604.0, 23678.0, 23729.0, 26576.0, 27030.0, 28996.0, 51135.0, 51202.0, 54988.0, 55437.0, 55601.0, 55636.0, 55902.0, 56155.0, 56474.0, 57519.0, 57571.0, 63971.0, 64135.0, 64794.0, 65125.0, 79739.0, 81629.0, 81788.0, 83479.0, 83983.0, 84515.0, 85320.0, 89978.0, 91754.0, 92335.0, 117283.0, 118672.0, 123283.0, 124602.0, 140609.0, 140803.0, 162394.0, 164395.0, 201625.0, 202374.0, 221458.0, 254394.0, 255967.0, 326625.0, 341676.0 
GO:0008432 MF 4.41e-06  6/1833     9/29107 D06 JUN kinase binding                       2950.0, 3799.0, 5747.0, 9043.0, 11221.0, 11342.0 
GO:0019901 MF 5.01e-06 56/1833   470/29107 D05 protein kinase binding                   142.0, 387.0, 391.0, 595.0, 1027.0, 1031.0, 1163.0, 1739.0, 1785.0, 1915.0, 3728.0, 3996.0, 4099.0, 4218.0, 4515.0, 4660.0, 5062.0, 5073.0, 5208.0, 5422.0, 5747.0, 5879.0, 6188.0, 6194.0, 6558.0, 6720.0, 7444.0, 7855.0, 8633.0, 8826.0, 8850.0, 9134.0, 9325.0, 9618.0, 9886.0, 9961.0, 10666.0, 22919.0, 23303.0, 23376.0, 25793.0, 26574.0, 27013.0, 28984.0, 51135.0, 51704.0, 55755.0, 55857.0, 56155.0, 65125.0, 79866.0, 84978.0, 85417.0, 91754.0, 117584.0, 399694.0 
GO:0051015 MF 6.57e-06 32/1833   216/29107 D05 actin filament binding                   1073.0, 1495.0, 2317.0, 2318.0, 2934.0, 3092.0, 4301.0, 4621.0, 4640.0, 4642.0, 4643.0, 4646.0, 4651.0, 7739.0, 8826.0, 9026.0, 10083.0, 22989.0, 23499.0, 23603.0, 29119.0, 51474.0, 57471.0, 57477.0, 57698.0, 65108.0, 79789.0, 83543.0, 114793.0, 122622.0, 134549.0, 161176.0 
GO:0045296 MF 3.16e-05 40/1833   315/29107 D04 cadherin binding                         999.0, 1495.0, 1739.0, 2317.0, 3688.0, 3728.0, 3799.0, 4301.0, 4735.0, 5062.0, 5663.0, 5794.0, 5962.0, 6642.0, 7082.0, 8301.0, 8502.0, 8826.0, 9414.0, 9798.0, 10163.0, 10226.0, 10397.0, 22905.0, 22919.0, 23348.0, 23499.0, 26058.0, 28316.0, 28513.0, 29119.0, 51429.0, 51474.0, 54443.0, 55357.0, 57530.0, 57698.0, 60437.0, 85377.0, 114793.0 
GO:0004180 MF 4.31e-05  7/1833    17/29107 D05 carboxypeptidase activity                1360.0, 1368.0, 2346.0, 10404.0, 55748.0, 84735.0, 219595.0 
GO:0004000 MF 7.45e-05  4/1833     5/29107 D05 adenosine deaminase activity             100.0, 105.0, 51816.0, 144811.0 
GO:0008017 MF 7.97e-05 33/1833   255/29107 D05 microtubule binding                      667.0, 1410.0, 1785.0, 1808.0, 2339.0, 3799.0, 4134.0, 6188.0, 7840.0, 8409.0, 9448.0, 10397.0, 10749.0, 11104.0, 23303.0, 25777.0, 54820.0, 55704.0, 55755.0, 56896.0, 57509.0, 57519.0, 63971.0, 79649.0, 79929.0, 80346.0, 84142.0, 84722.0, 118611.0, 124602.0, 221035.0, 221458.0, 256364.0 
GO:0019911 MF 1.00e-04  5/1833     9/29107 D02 structural constituent of myelin sheath  4118.0, 4155.0, 5354.0, 51090.0, 400746.0 
GO:0044877 MF 1.18e-04 42/1833   361/29107 D02 protein-containing complex binding       472.0, 595.0, 666.0, 1019.0, 1027.0, 1028.0, 1270.0, 1373.0, 1410.0, 1515.0, 1643.0, 1785.0, 2200.0, 2729.0, 3030.0, 3275.0, 3643.0, 3673.0, 3688.0, 3728.0, 5156.0, 5354.0, 5469.0, 5879.0, 6188.0, 6720.0, 6801.0, 6814.0, 7043.0, 7289.0, 7353.0, 7508.0, 7855.0, 8717.0, 8837.0, 9779.0, 9798.0, 27185.0, 54442.0, 55719.0, 83983.0, 254394.0 
GO:0016853 MF 1.20e-04  6/1833    14/29107 D02 isomerase activity                       1080.0, 1573.0, 3295.0, 11104.0, 55556.0, 64081.0 
GO:0000978 MF 1.39e-04 107/1833  1178/29107 D09 RNA polymerase II cis-regulatory region sequence-specific DNA binding 1997.0, 2186.0, 3020.0, 3021.0, 3065.0, 3231.0, 3516.0, 3660.0, 4093.0, 4211.0, 4286.0, 4303.0, 4520.0, 4601.0, 4603.0, 4613.0, 4775.0, 4790.0, 4800.0, 4808.0, 4821.0, 5090.0, 5455.0, 5469.0, 5629.0, 5978.0, 6299.0, 6663.0, 6667.0, 6720.0, 6776.0, 6938.0, 7403.0, 7562.0, 7586.0, 7589.0, 7596.0, 7643.0, 7705.0, 7745.0, 7746.0, 7764.0, 7775.0, 7942.0, 8820.0, 9095.0, 9516.0, 9586.0, 9603.0, 9705.0, 9745.0, 9839.0, 9925.0, 10215.0, 10655.0, 10732.0, 10782.0, 11016.0, 22834.0, 23493.0, 23528.0, 25850.0, 27316.0, 30812.0, 51058.0, 51274.0, 51427.0, 54925.0, 55502.0, 55636.0, 55769.0, 55786.0, 60468.0, 65251.0, 79365.0, 79776.0, 79842.0, 80095.0, 80345.0, 84307.0, 84449.0, 84504.0, 84614.0, 84765.0, 90649.0, 91661.0, 91975.0, 115560.0, 116448.0, 117608.0, 137209.0, 144348.0, 147929.0, 148327.0, 162966.0, 163223.0, 163227.0, 220929.0, 282890.0, 285268.0, 342892.0, 342926.0, 349075.0, 389114.0, 440515.0, 619279.0, 100101467.0 
GO:0045159 MF 1.90e-04  5/1833    10/29107 D05 myosin II binding                        2934.0, 3993.0, 3996.0, 57477.0, 134549.0 
GO:0004984 MF 2.47e-10  1/1833   399/29107 D04 olfactory receptor activity              135924.0 
GO:0004930 MF 8.45e-05 20/1833   684/29107 D04 G protein-coupled receptor activity      151.0, 187.0, 976.0, 1902.0, 2846.0, 2861.0, 2864.0, 2913.0, 4852.0, 7855.0, 30817.0, 51704.0, 53637.0, 118442.0, 135924.0, 259290.0, 259292.0, 259293.0, 259294.0, 353345.0 
```
