## Supplementary material for "Transcriptional and genetic sex differences for schizophrenia across the dorsolateral prefrontal cortex, hippocampus, and caudate nucleus": Data S4: GO_analysis_module_yellow.txt

```
GO:0032981 BP 1.04e-12 20/1416    57/29107 D08 mitochondrial respiratory chain complex I assembly 4694.0, 4698.0, 4700.0, 4706.0, 4707.0, 4708.0, 4709.0, 4710.0, 4711.0, 4714.0, 4718.0, 4719.0, 29078.0, 51103.0, 55471.0, 55744.0, 55967.0, 79133.0, 90871.0, 137682.0 
GO:0016567 BP 9.77e-11 59/1416   479/29107 D09 protein ubiquitination                   373.0, 996.0, 6049.0, 6500.0, 7320.0, 7334.0, 7336.0, 7347.0, 8239.0, 8452.0, 8453.0, 8835.0, 8916.0, 9412.0, 9604.0, 9616.0, 9655.0, 9867.0, 10001.0, 10016.0, 10116.0, 10299.0, 23014.0, 23588.0, 23608.0, 23609.0, 25898.0, 26190.0, 26260.0, 26268.0, 51003.0, 51132.0, 51434.0, 51592.0, 54793.0, 55008.0, 55148.0, 55294.0, 55521.0, 55832.0, 55975.0, 57520.0, 57531.0, 57563.0, 57820.0, 64110.0, 64326.0, 64839.0, 79589.0, 80124.0, 80204.0, 84246.0, 90293.0, 130507.0, 140461.0, 143279.0, 197131.0, 200933.0, 254170.0 
GO:0015031 BP 6.23e-10 47/1416   357/29107 D05 protein transport                        1063.0, 1069.0, 1130.0, 1894.0, 5481.0, 5538.0, 5862.0, 8724.0, 9522.0, 10564.0, 10565.0, 10651.0, 11127.0, 23033.0, 23355.0, 25977.0, 51534.0, 53353.0, 54497.0, 54734.0, 54812.0, 55153.0, 55207.0, 55212.0, 55435.0, 55610.0, 56648.0, 56943.0, 57120.0, 57132.0, 57182.0, 57511.0, 59343.0, 60561.0, 64145.0, 79719.0, 79989.0, 80055.0, 81555.0, 81929.0, 83891.0, 95681.0, 116442.0, 123016.0, 149371.0, 163486.0, 345778.0 
GO:0051301 BP 1.00e-09 46/1416   350/29107 D02 cell division                            901.0, 996.0, 1022.0, 1063.0, 1069.0, 1213.0, 2908.0, 3981.0, 4085.0, 5289.0, 5901.0, 5932.0, 6990.0, 8239.0, 8317.0, 8678.0, 8872.0, 9055.0, 9793.0, 9937.0, 10776.0, 10907.0, 23172.0, 25847.0, 51143.0, 51434.0, 53918.0, 54627.0, 55055.0, 55207.0, 57132.0, 57542.0, 64282.0, 64682.0, 79184.0, 79980.0, 80254.0, 81929.0, 90293.0, 90417.0, 91272.0, 93973.0, 126731.0, 205564.0, 219771.0, 387103.0 
GO:0006120 BP 1.63e-09 15/1416    45/29107 D08 mitochondrial electron transport, NADH to ubiquinone 1738.0, 4694.0, 4697.0, 4698.0, 4700.0, 4706.0, 4707.0, 4708.0, 4709.0, 4710.0, 4711.0, 4714.0, 4718.0, 4719.0, 51103.0 
GO:0043161 BP 2.04e-09 29/1416   166/29107 D09 proteasome-mediated ubiquitin-dependent protein catabolic process 4287.0, 5527.0, 5686.0, 5700.0, 5701.0, 5707.0, 5713.0, 5887.0, 7320.0, 8452.0, 9097.0, 9373.0, 10116.0, 10213.0, 10299.0, 23588.0, 25852.0, 54994.0, 55284.0, 55294.0, 57520.0, 57531.0, 57542.0, 64326.0, 64839.0, 79718.0, 89890.0, 90025.0, 200933.0 
GO:0006457 BP 8.95e-09 25/1416   136/29107 D02 protein folding                          908.0, 1047.0, 3301.0, 3312.0, 3326.0, 5203.0, 5481.0, 5903.0, 6950.0, 7265.0, 7266.0, 8195.0, 9529.0, 10049.0, 10575.0, 10576.0, 10694.0, 10961.0, 22948.0, 26278.0, 30001.0, 51645.0, 55664.0, 80273.0, 134266.0 
GO:0006511 BP 7.07e-08 34/1416   251/29107 D08 ubiquitin-dependent protein catabolic process 4287.0, 5685.0, 5701.0, 5719.0, 6049.0, 6921.0, 7320.0, 7334.0, 7347.0, 8287.0, 8452.0, 8533.0, 9604.0, 9616.0, 9690.0, 9958.0, 10213.0, 23014.0, 23032.0, 25898.0, 26994.0, 29761.0, 51132.0, 51377.0, 54542.0, 54602.0, 57531.0, 57563.0, 79589.0, 80204.0, 80762.0, 130507.0, 143384.0, 200933.0 
GO:0050821 BP 1.21e-07 28/1416   187/29107 D04 protein stabilization                    481.0, 483.0, 819.0, 908.0, 1022.0, 1389.0, 2776.0, 3326.0, 5217.0, 5295.0, 5728.0, 6880.0, 6950.0, 7320.0, 7341.0, 8239.0, 8774.0, 9529.0, 10575.0, 10576.0, 10694.0, 11315.0, 22948.0, 23032.0, 55294.0, 55664.0, 57142.0, 66036.0 
GO:0007049 BP 4.47e-07 36/1416   296/29107 D02 cell cycle                               1022.0, 1389.0, 1457.0, 2908.0, 3981.0, 5289.0, 5597.0, 5621.0, 5997.0, 6197.0, 6990.0, 8239.0, 8872.0, 9236.0, 9937.0, 10907.0, 23582.0, 23637.0, 23741.0, 25847.0, 28985.0, 51143.0, 51441.0, 53918.0, 54466.0, 55207.0, 57531.0, 57542.0, 64282.0, 84306.0, 84707.0, 90293.0, 93973.0, 126731.0, 205564.0, 474343.0 
GO:0006099 BP 8.84e-07 10/1416    30/29107 D03 tricarboxylic acid cycle                 1737.0, 2271.0, 3419.0, 3658.0, 4190.0, 5162.0, 6390.0, 6391.0, 8803.0, 130752.0 
GO:0007007 BP 1.44e-06  8/1416    19/29107 D07 inner mitochondrial membrane organization 4976.0, 10651.0, 10989.0, 27069.0, 79135.0, 137392.0, 345778.0, 440574.0 
GO:1904851 BP 2.33e-06  6/1416    10/29107 D08 positive regulation of establishment of protein localization to telomere 908.0, 6950.0, 10575.0, 10576.0, 10694.0, 22948.0 
GO:0015986 BP 2.90e-06  7/1416    15/29107 D12 ATP synthesis coupled proton transport   498.0, 509.0, 515.0, 523.0, 539.0, 10476.0, 10632.0 
GO:0032402 BP 3.54e-06  8/1416    21/29107 D08 melanosome transport                     5861.0, 5874.0, 8195.0, 8766.0, 26258.0, 55212.0, 55686.0, 84100.0 
GO:1904871 BP 4.91e-06  6/1416    11/29107 D07 positive regulation of protein localization to Cajal body 908.0, 6950.0, 10575.0, 10576.0, 10694.0, 22948.0 
GO:1990809 BP 5.58e-06  4/1416     4/29107 D07 endoplasmic reticulum tubular network membrane organization 23204.0, 51062.0, 57142.0, 64225.0 
GO:0006886 BP 7.97e-06 32/1416   280/29107 D06 intracellular protein transport          372.0, 373.0, 400.0, 1122.0, 1176.0, 1213.0, 5861.0, 5870.0, 6447.0, 8774.0, 10016.0, 10228.0, 10484.0, 10490.0, 10569.0, 10961.0, 11311.0, 23637.0, 25782.0, 26958.0, 29887.0, 51277.0, 51699.0, 54536.0, 54843.0, 55737.0, 55973.0, 63908.0, 64149.0, 84100.0, 93627.0, 415117.0 
GO:0006122 BP 9.41e-06  6/1416    12/29107 D08 mitochondrial electron transport, ubiquinol to cytochrome c 7381.0, 7386.0, 7388.0, 10975.0, 27089.0, 54205.0 
GO:0006513 BP 1.51e-05  9/1416    32/29107 D10 protein monoubiquitination               7320.0, 8452.0, 29089.0, 55284.0, 56852.0, 59349.0, 79596.0, 84541.0, 90025.0 
GO:0006281 BP 1.98e-05 28/1416   235/29107 D07 DNA repair                               545.0, 1022.0, 2237.0, 2271.0, 2965.0, 4331.0, 4436.0, 5810.0, 5889.0, 5932.0, 5983.0, 7320.0, 7341.0, 9643.0, 10038.0, 10111.0, 11073.0, 11198.0, 11315.0, 26122.0, 29089.0, 51377.0, 55284.0, 56160.0, 56852.0, 84083.0, 84250.0, 259282.0 
GO:0016241 BP 2.25e-05 11/1416    50/29107 D07 regulation of macroautophagy             523.0, 526.0, 528.0, 529.0, 5599.0, 6009.0, 9550.0, 51382.0, 51606.0, 55737.0, 149371.0 
GO:0032212 BP 2.58e-05  9/1416    34/29107 D10 positive regulation of telomere maintenance via telomerase 545.0, 908.0, 5570.0, 6950.0, 7520.0, 10575.0, 10576.0, 10694.0, 22948.0 
GO:0061732 BP 2.68e-05  4/1416     5/29107 D14 mitochondrial acetyl-CoA biosynthetic process from pyruvate 1738.0, 5162.0, 8050.0, 25874.0 
GO:0030111 BP 2.81e-05  6/1416    14/29107 D06 regulation of Wnt signaling pathway      5515.0, 8724.0, 51473.0, 51527.0, 59343.0, 65062.0 
GO:0030150 BP 2.81e-05  7/1416    20/29107 D08 protein import into mitochondrial matrix 9804.0, 9868.0, 10440.0, 54543.0, 80273.0, 134266.0, 100287932.0 
GO:0006048 BP 2.89e-05  5/1416     9/29107 D08 UDP-N-acetylglucosamine biosynthetic process 2673.0, 6675.0, 10007.0, 64841.0, 132789.0 
GO:0000209 BP 3.14e-05 21/1416   159/29107 D10 protein polyubiquitination               4012.0, 6500.0, 7320.0, 7334.0, 7336.0, 8452.0, 9604.0, 9666.0, 9690.0, 10477.0, 23219.0, 23608.0, 29089.0, 54542.0, 55284.0, 57520.0, 57531.0, 57542.0, 64839.0, 90025.0, 285671.0 
GO:0006974 BP 3.26e-05 28/1416   246/29107 D04 cellular response to DNA damage stimulus 545.0, 1386.0, 2188.0, 5810.0, 6880.0, 7320.0, 7520.0, 8445.0, 9070.0, 10111.0, 11073.0, 23300.0, 23468.0, 28985.0, 29089.0, 51322.0, 54107.0, 56852.0, 79624.0, 80124.0, 83943.0, 84083.0, 84250.0, 84259.0, 91801.0, 140733.0, 200933.0, 259282.0 
GO:0007339 BP 3.33e-05  9/1416    35/29107 D05 binding of sperm to zona pellucida       1047.0, 6950.0, 7417.0, 10575.0, 10576.0, 10694.0, 22948.0, 53340.0, 203102.0 
GO:0016192 BP 3.45e-05 21/1416   160/29107 D04 vesicle-mediated transport               373.0, 400.0, 819.0, 1121.0, 1122.0, 1176.0, 3312.0, 5584.0, 5861.0, 6860.0, 8766.0, 10490.0, 10717.0, 11311.0, 23208.0, 25977.0, 51182.0, 54806.0, 54843.0, 84100.0, 116442.0 
GO:0042776 BP 4.49e-05  6/1416    15/29107 D13 mitochondrial ATP synthesis coupled proton transport 498.0, 509.0, 515.0, 539.0, 10476.0, 10632.0 
GO:1904874 BP 4.49e-05  6/1416    15/29107 D05 positive regulation of telomerase RNA localization to Cajal body 908.0, 6950.0, 10575.0, 10576.0, 10694.0, 22948.0 
GO:0070979 BP 5.28e-05  8/1416    29/29107 D11 protein K11-linked ubiquitination        996.0, 7320.0, 10477.0, 25847.0, 29089.0, 51434.0, 55284.0, 64682.0 
GO:0001731 BP 5.55e-05  5/1416    10/29107 D08 formation of translation preinitiation complex 1983.0, 7458.0, 8562.0, 28985.0, 255308.0 
GO:0006301 BP 5.55e-05  5/1416    10/29107 D08 postreplication repair                   4436.0, 7320.0, 7334.0, 7336.0, 56852.0 
GO:0070536 BP 8.89e-05  8/1416    31/29107 D10 protein K63-linked deubiquitination      4287.0, 10213.0, 23032.0, 23172.0, 29761.0, 54764.0, 79184.0, 220213.0 
GO:0060271 BP 1.04e-04 24/1416   206/29107 D07 cilium assembly                          8195.0, 8382.0, 8655.0, 10097.0, 10733.0, 11127.0, 25814.0, 26146.0, 29887.0, 51382.0, 51473.0, 54806.0, 55212.0, 56683.0, 65062.0, 65250.0, 79989.0, 84100.0, 95681.0, 123016.0, 137392.0, 140735.0, 200728.0, 255758.0 
GO:0070495 BP 1.15e-04  3/1416     3/29107 D08 negative regulation of thrombin-activated receptor signaling pathway 3925.0, 4233.0, 6622.0 
GO:0032465 BP 1.55e-04  9/1416    42/29107 D06 regulation of cytokinesis                805.0, 1069.0, 5289.0, 8678.0, 8766.0, 9055.0, 10733.0, 30849.0, 90293.0 
GO:0007186 BP 1.32e-09 10/1416   880/29107 D05 G protein-coupled receptor signaling pathway 805.0, 3776.0, 5997.0, 6750.0, 10874.0, 10886.0, 23596.0, 54329.0, 57486.0, 160897.0 
GO:0050911 BP 2.98e-09  0/1416   401/29107 D05 detection of chemical stimulus involved in sensory perception of smell  
GO:0035195 BP 2.45e-07  5/1416   557/29107 D09 gene silencing by miRNA                  29883.0, 442904.0, 574444.0, 574454.0, 102723167.0 
GO:0005739 CC 8.34e-51 203/1416  1307/29107 D05 mitochondrion                            36.0, 39.0, 498.0, 509.0, 515.0, 539.0, 586.0, 664.0, 708.0, 1345.0, 1350.0, 1353.0, 1653.0, 1656.0, 1737.0, 1738.0, 2066.0, 2237.0, 2271.0, 2710.0, 2926.0, 3052.0, 3301.0, 3308.0, 3326.0, 3419.0, 3658.0, 3735.0, 4694.0, 4697.0, 4706.0, 4707.0, 4710.0, 4711.0, 4714.0, 4718.0, 4719.0, 4942.0, 4976.0, 5019.0, 5162.0, 5203.0, 5250.0, 5264.0, 5515.0, 5599.0, 5728.0, 5889.0, 5903.0, 5997.0, 6341.0, 6390.0, 6391.0, 6622.0, 6647.0, 6648.0, 6782.0, 7385.0, 7386.0, 7388.0, 7416.0, 7417.0, 7419.0, 7991.0, 8034.0, 8050.0, 8655.0, 8678.0, 8774.0, 8803.0, 9016.0, 9131.0, 9167.0, 9481.0, 9512.0, 9529.0, 9804.0, 9868.0, 9949.0, 9958.0, 10059.0, 10087.0, 10102.0, 10128.0, 10352.0, 10440.0, 10476.0, 10632.0, 10651.0, 10899.0, 10928.0, 10939.0, 10989.0, 11216.0, 11222.0, 11315.0, 11321.0, 22868.0, 23078.0, 23479.0, 23597.0, 25874.0, 25875.0, 26128.0, 26278.0, 26355.0, 27069.0, 27089.0, 28977.0, 29074.0, 29078.0, 29088.0, 29960.0, 51021.0, 51022.0, 51031.0, 51067.0, 51103.0, 51108.0, 51218.0, 51263.0, 51309.0, 51318.0, 51566.0, 51571.0, 51649.0, 51805.0, 54205.0, 54332.0, 54534.0, 54543.0, 54602.0, 54802.0, 54902.0, 54931.0, 54948.0, 54968.0, 54995.0, 55005.0, 55052.0, 55074.0, 55149.0, 55173.0, 55288.0, 55294.0, 55312.0, 55335.0, 55347.0, 55471.0, 55737.0, 55744.0, 55847.0, 55967.0, 56267.0, 56942.0, 56943.0, 57380.0, 60491.0, 64112.0, 64983.0, 65080.0, 65260.0, 65991.0, 78988.0, 79133.0, 79135.0, 79675.0, 79693.0, 79810.0, 80007.0, 80219.0, 80273.0, 81034.0, 81689.0, 81889.0, 83693.0, 84816.0, 84833.0, 84987.0, 85865.0, 91137.0, 91689.0, 92259.0, 93974.0, 114112.0, 115286.0, 115416.0, 120892.0, 123263.0, 131474.0, 134266.0, 135154.0, 137682.0, 142940.0, 151393.0, 152926.0, 157378.0, 166785.0, 219927.0, 282991.0, 388753.0, 440574.0, 100287932.0 
GO:0005829 CC 8.77e-50 485/1416  5293/29107 D02 cytosol                                  39.0, 52.0, 132.0, 225.0, 372.0, 400.0, 523.0, 526.0, 528.0, 529.0, 586.0, 644.0, 708.0, 817.0, 830.0, 908.0, 996.0, 1022.0, 1033.0, 1036.0, 1063.0, 1069.0, 1121.0, 1122.0, 1130.0, 1213.0, 1457.0, 1653.0, 1656.0, 1894.0, 1965.0, 1974.0, 1977.0, 1983.0, 2066.0, 2135.0, 2271.0, 2322.0, 2547.0, 2673.0, 2710.0, 2745.0, 2804.0, 2908.0, 2941.0, 2961.0, 2992.0, 3094.0, 3157.0, 3188.0, 3251.0, 3301.0, 3308.0, 3312.0, 3326.0, 3376.0, 3476.0, 3658.0, 3716.0, 3735.0, 3790.0, 3836.0, 3838.0, 3840.0, 3845.0, 3925.0, 3945.0, 4012.0, 4048.0, 4076.0, 4085.0, 4168.0, 4190.0, 4287.0, 4338.0, 4591.0, 4677.0, 4692.0, 4733.0, 4925.0, 4976.0, 5000.0, 5037.0, 5048.0, 5110.0, 5136.0, 5203.0, 5230.0, 5257.0, 5264.0, 5289.0, 5290.0, 5295.0, 5395.0, 5440.0, 5471.0, 5475.0, 5481.0, 5494.0, 5515.0, 5527.0, 5533.0, 5538.0, 5567.0, 5573.0, 5584.0, 5597.0, 5599.0, 5610.0, 5621.0, 5631.0, 5685.0, 5686.0, 5700.0, 5701.0, 5707.0, 5713.0, 5718.0, 5719.0, 5728.0, 5861.0, 5862.0, 5865.0, 5870.0, 5887.0, 5889.0, 5901.0, 5902.0, 5903.0, 5911.0, 5921.0, 5922.0, 5931.0, 5997.0, 6009.0, 6138.0, 6192.0, 6197.0, 6399.0, 6416.0, 6500.0, 6611.0, 6622.0, 6634.0, 6647.0, 6674.0, 6675.0, 6728.0, 6733.0, 6921.0, 6935.0, 6950.0, 6999.0, 7265.0, 7266.0, 7295.0, 7334.0, 7341.0, 7347.0, 7360.0, 7458.0, 7520.0, 7531.0, 7534.0, 7881.0, 7884.0, 8195.0, 8204.0, 8239.0, 8287.0, 8339.0, 8439.0, 8445.0, 8452.0, 8453.0, 8505.0, 8518.0, 8533.0, 8624.0, 8653.0, 8655.0, 8678.0, 8724.0, 8766.0, 8833.0, 8835.0, 8836.0, 8891.0, 8916.0, 8932.0, 8935.0, 9055.0, 9087.0, 9097.0, 9107.0, 9108.0, 9131.0, 9141.0, 9185.0, 9352.0, 9474.0, 9529.0, 9538.0, 9550.0, 9581.0, 9604.0, 9616.0, 9648.0, 9655.0, 9685.0, 9793.0, 9829.0, 9847.0, 9908.0, 9958.0, 10007.0, 10016.0, 10049.0, 10056.0, 10059.0, 10073.0, 10087.0, 10097.0, 10109.0, 10116.0, 10133.0, 10138.0, 10200.0, 10213.0, 10228.0, 10294.0, 10477.0, 10480.0, 10484.0, 10490.0, 10527.0, 10539.0, 10564.0, 10565.0, 10569.0, 10575.0, 10576.0, 10621.0, 10623.0, 10694.0, 10717.0, 10724.0, 10733.0, 10907.0, 10920.0, 10927.0, 10928.0, 10929.0, 11127.0, 11171.0, 11216.0, 11218.0, 11315.0, 11321.0, 11325.0, 22826.0, 22902.0, 22903.0, 22920.0, 22927.0, 22928.0, 22930.0, 22948.0, 23014.0, 23016.0, 23032.0, 23033.0, 23074.0, 23167.0, 23172.0, 23173.0, 23259.0, 23262.0, 23271.0, 23479.0, 23568.0, 23608.0, 23637.0, 25782.0, 25814.0, 25852.0, 25898.0, 25977.0, 26061.0, 26190.0, 26258.0, 26268.0, 26289.0, 26355.0, 26503.0, 26586.0, 26958.0, 27010.0, 27101.0, 27145.0, 27244.0, 27246.0, 27430.0, 28512.0, 28985.0, 29761.0, 29789.0, 29883.0, 29922.0, 30849.0, 50810.0, 51021.0, 51028.0, 51067.0, 51103.0, 51126.0, 51132.0, 51138.0, 51143.0, 51182.0, 51230.0, 51306.0, 51377.0, 51382.0, 51386.0, 51434.0, 51441.0, 51473.0, 51534.0, 51555.0, 51566.0, 51582.0, 51606.0, 51699.0, 51719.0, 51729.0, 51765.0, 54205.0, 54332.0, 54386.0, 54458.0, 54466.0, 54497.0, 54511.0, 54536.0, 54677.0, 54734.0, 54764.0, 54806.0, 54812.0, 54878.0, 54955.0, 54981.0, 54994.0, 54995.0, 55008.0, 55055.0, 55132.0, 55140.0, 55172.0, 55175.0, 55181.0, 55207.0, 55212.0, 55270.0, 55294.0, 55312.0, 55347.0, 55352.0, 55435.0, 55500.0, 55521.0, 55591.0, 55605.0, 55607.0, 55664.0, 55720.0, 55737.0, 55744.0, 55784.0, 55832.0, 55854.0, 55860.0, 55967.0, 55975.0, 56271.0, 56648.0, 56683.0, 56954.0, 57132.0, 57542.0, 57650.0, 57709.0, 58528.0, 59343.0, 59349.0, 60496.0, 60561.0, 60684.0, 64112.0, 64145.0, 64168.0, 64326.0, 64426.0, 64682.0, 64839.0, 64841.0, 65267.0, 66036.0, 79017.0, 79068.0, 79135.0, 79184.0, 79589.0, 79609.0, 79719.0, 79833.0, 79876.0, 79959.0, 79980.0, 80145.0, 80204.0, 80254.0, 80821.0, 81617.0, 81889.0, 81929.0, 83732.0, 84301.0, 84520.0, 84541.0, 84896.0, 84955.0, 85021.0, 89890.0, 90025.0, 90293.0, 90441.0, 91694.0, 91801.0, 92400.0, 95681.0, 103910.0, 114112.0, 114791.0, 114882.0, 115416.0, 117143.0, 119710.0, 120534.0, 120892.0, 122553.0, 122830.0, 122970.0, 123016.0, 123228.0, 132789.0, 134429.0, 136319.0, 138199.0, 139596.0, 140461.0, 140735.0, 142940.0, 143279.0, 144193.0, 149371.0, 151194.0, 151393.0, 154743.0, 163255.0, 163486.0, 167227.0, 169981.0, 170685.0, 197131.0, 201475.0, 205564.0, 253558.0, 261726.0, 399818.0, 440145.0, 474343.0, 100131187.0, 100528062.0 
GO:0005654 CC 1.27e-36 357/1416  3805/29107 D02 nucleoplasm                              132.0, 515.0, 523.0, 545.0, 664.0, 817.0, 892.0, 996.0, 1004.0, 1022.0, 1024.0, 1054.0, 1063.0, 1069.0, 1122.0, 1386.0, 1457.0, 1653.0, 1894.0, 2066.0, 2135.0, 2188.0, 2237.0, 2547.0, 2553.0, 2908.0, 2926.0, 2959.0, 2961.0, 2965.0, 3094.0, 3188.0, 3298.0, 3312.0, 3326.0, 3376.0, 3622.0, 3836.0, 3838.0, 3840.0, 3981.0, 4048.0, 4085.0, 4116.0, 4173.0, 4287.0, 4331.0, 4338.0, 4436.0, 4692.0, 4706.0, 4710.0, 4711.0, 4942.0, 4976.0, 5000.0, 5162.0, 5395.0, 5431.0, 5440.0, 5481.0, 5494.0, 5527.0, 5567.0, 5584.0, 5597.0, 5599.0, 5685.0, 5686.0, 5700.0, 5701.0, 5707.0, 5713.0, 5718.0, 5719.0, 5728.0, 5810.0, 5814.0, 5887.0, 5889.0, 5901.0, 5903.0, 5931.0, 5932.0, 5983.0, 6045.0, 6049.0, 6192.0, 6197.0, 6390.0, 6399.0, 6500.0, 6594.0, 6619.0, 6627.0, 6634.0, 6638.0, 6647.0, 6675.0, 6733.0, 6880.0, 6921.0, 6935.0, 7266.0, 7295.0, 7320.0, 7334.0, 7336.0, 7341.0, 7347.0, 7385.0, 7520.0, 7534.0, 7544.0, 7884.0, 8204.0, 8317.0, 8339.0, 8359.0, 8360.0, 8363.0, 8445.0, 8446.0, 8452.0, 8453.0, 8464.0, 8505.0, 8533.0, 8624.0, 8634.0, 8653.0, 8731.0, 8932.0, 8935.0, 8999.0, 9055.0, 9063.0, 9070.0, 9194.0, 9338.0, 9604.0, 9616.0, 9643.0, 9648.0, 9685.0, 9790.0, 9933.0, 9937.0, 9949.0, 9975.0, 10001.0, 10016.0, 10038.0, 10049.0, 10087.0, 10100.0, 10102.0, 10109.0, 10111.0, 10116.0, 10128.0, 10133.0, 10138.0, 10172.0, 10200.0, 10213.0, 10228.0, 10286.0, 10302.0, 10352.0, 10440.0, 10477.0, 10527.0, 10556.0, 10565.0, 10569.0, 10575.0, 10597.0, 10621.0, 10623.0, 10694.0, 10762.0, 10776.0, 10799.0, 10885.0, 10907.0, 10915.0, 10920.0, 10923.0, 10926.0, 10927.0, 10929.0, 10933.0, 10940.0, 10946.0, 10949.0, 11051.0, 11073.0, 11102.0, 11198.0, 11218.0, 11315.0, 11321.0, 11325.0, 22826.0, 22841.0, 22927.0, 22950.0, 23016.0, 23032.0, 23392.0, 23462.0, 23468.0, 23582.0, 23588.0, 23594.0, 23741.0, 25852.0, 25875.0, 25898.0, 26061.0, 27042.0, 27101.0, 27107.0, 27244.0, 29028.0, 29089.0, 29982.0, 50810.0, 51003.0, 51022.0, 51132.0, 51138.0, 51187.0, 51230.0, 51322.0, 51362.0, 51377.0, 51386.0, 51434.0, 51473.0, 51534.0, 51567.0, 51592.0, 51605.0, 51645.0, 51729.0, 54033.0, 54107.0, 54386.0, 54458.0, 54466.0, 54764.0, 54812.0, 54931.0, 54955.0, 54968.0, 54994.0, 55008.0, 55102.0, 55149.0, 55153.0, 55170.0, 55197.0, 55269.0, 55284.0, 55294.0, 55352.0, 55591.0, 55720.0, 55784.0, 55814.0, 55832.0, 55869.0, 55907.0, 55975.0, 56160.0, 56271.0, 56311.0, 56852.0, 56943.0, 57050.0, 57132.0, 57149.0, 57563.0, 57709.0, 58528.0, 59343.0, 64168.0, 64326.0, 64426.0, 64682.0, 64769.0, 64839.0, 65080.0, 65260.0, 79068.0, 79184.0, 79685.0, 79718.0, 79833.0, 79960.0, 79980.0, 80145.0, 80204.0, 80273.0, 80856.0, 81555.0, 81889.0, 83640.0, 83732.0, 84083.0, 84246.0, 84250.0, 84280.0, 84301.0, 84456.0, 84520.0, 84955.0, 85403.0, 90441.0, 91368.0, 91689.0, 91750.0, 91801.0, 92400.0, 93973.0, 114112.0, 114803.0, 117143.0, 120534.0, 121504.0, 123169.0, 126272.0, 127933.0, 134510.0, 134637.0, 139596.0, 140733.0, 148423.0, 149420.0, 151194.0, 163126.0, 163255.0, 167227.0, 169981.0, 205564.0, 221092.0, 222236.0, 252969.0, 259282.0, 387103.0, 388753.0, 399818.0, 404672.0, 474343.0, 100528062.0 
GO:0005634 CC 7.87e-33 444/1416  5386/29107 D05 nucleus                                  132.0, 373.0, 515.0, 539.0, 545.0, 664.0, 708.0, 805.0, 817.0, 892.0, 901.0, 996.0, 1022.0, 1024.0, 1054.0, 1063.0, 1121.0, 1122.0, 1386.0, 1389.0, 1456.0, 1457.0, 1602.0, 1653.0, 1656.0, 1662.0, 1738.0, 1894.0, 1965.0, 1977.0, 2066.0, 2115.0, 2237.0, 2271.0, 2287.0, 2322.0, 2547.0, 2553.0, 2745.0, 2908.0, 2959.0, 3015.0, 3094.0, 3149.0, 3188.0, 3298.0, 3301.0, 3308.0, 3312.0, 3326.0, 3419.0, 3622.0, 3716.0, 3735.0, 3776.0, 3836.0, 3838.0, 3840.0, 3981.0, 4048.0, 4085.0, 4116.0, 4160.0, 4173.0, 4287.0, 4436.0, 4674.0, 4675.0, 4692.0, 4733.0, 5000.0, 5037.0, 5136.0, 5162.0, 5178.0, 5203.0, 5295.0, 5395.0, 5431.0, 5440.0, 5475.0, 5481.0, 5494.0, 5515.0, 5527.0, 5538.0, 5567.0, 5569.0, 5570.0, 5584.0, 5597.0, 5599.0, 5610.0, 5621.0, 5685.0, 5686.0, 5700.0, 5701.0, 5707.0, 5713.0, 5719.0, 5728.0, 5810.0, 5814.0, 5862.0, 5887.0, 5889.0, 5901.0, 5902.0, 5931.0, 5932.0, 5983.0, 5997.0, 6045.0, 6049.0, 6138.0, 6192.0, 6399.0, 6416.0, 6447.0, 6500.0, 6594.0, 6619.0, 6622.0, 6627.0, 6634.0, 6647.0, 6733.0, 6871.0, 6880.0, 6935.0, 6990.0, 7295.0, 7320.0, 7334.0, 7336.0, 7341.0, 7360.0, 7416.0, 7417.0, 7419.0, 7520.0, 7531.0, 7534.0, 7544.0, 7552.0, 7582.0, 7626.0, 7673.0, 7718.0, 7761.0, 7766.0, 7773.0, 7884.0, 8187.0, 8195.0, 8204.0, 8239.0, 8287.0, 8317.0, 8339.0, 8359.0, 8360.0, 8363.0, 8445.0, 8446.0, 8452.0, 8464.0, 8505.0, 8518.0, 8624.0, 8634.0, 8653.0, 8655.0, 8678.0, 8731.0, 8836.0, 8926.0, 8932.0, 8999.0, 9055.0, 9063.0, 9070.0, 9087.0, 9131.0, 9141.0, 9326.0, 9338.0, 9352.0, 9373.0, 9529.0, 9576.0, 9581.0, 9604.0, 9616.0, 9690.0, 9841.0, 9852.0, 9949.0, 9958.0, 9975.0, 9991.0, 10000.0, 10001.0, 10016.0, 10038.0, 10049.0, 10097.0, 10109.0, 10116.0, 10128.0, 10133.0, 10138.0, 10172.0, 10200.0, 10213.0, 10229.0, 10231.0, 10286.0, 10302.0, 10463.0, 10477.0, 10539.0, 10556.0, 10569.0, 10597.0, 10724.0, 10733.0, 10799.0, 10907.0, 10915.0, 10920.0, 10923.0, 10926.0, 10927.0, 10928.0, 10946.0, 10949.0, 11051.0, 11073.0, 11137.0, 11171.0, 11218.0, 11315.0, 11325.0, 22826.0, 22869.0, 22903.0, 22927.0, 23172.0, 23300.0, 23392.0, 23462.0, 23468.0, 23479.0, 23568.0, 23582.0, 23588.0, 23635.0, 23676.0, 23741.0, 25852.0, 25874.0, 25898.0, 26149.0, 26260.0, 26278.0, 26953.0, 26994.0, 27101.0, 27244.0, 27430.0, 28986.0, 29028.0, 29087.0, 29089.0, 29761.0, 29883.0, 29887.0, 50804.0, 50810.0, 51022.0, 51028.0, 51086.0, 51126.0, 51132.0, 51138.0, 51182.0, 51218.0, 51277.0, 51322.0, 51377.0, 51434.0, 51441.0, 51527.0, 51566.0, 51567.0, 51582.0, 51592.0, 51605.0, 51645.0, 51646.0, 51696.0, 51729.0, 53918.0, 54033.0, 54107.0, 54205.0, 54332.0, 54386.0, 54517.0, 54665.0, 54764.0, 54861.0, 54931.0, 54942.0, 54955.0, 54994.0, 55074.0, 55132.0, 55140.0, 55170.0, 55212.0, 55219.0, 55269.0, 55284.0, 55294.0, 55352.0, 55635.0, 55832.0, 55837.0, 55854.0, 55859.0, 55869.0, 55907.0, 56160.0, 56180.0, 56271.0, 56683.0, 56852.0, 57050.0, 57095.0, 57209.0, 57531.0, 57570.0, 58528.0, 59286.0, 59343.0, 60491.0, 63932.0, 64110.0, 64426.0, 64839.0, 64848.0, 64940.0, 65991.0, 79068.0, 79184.0, 79673.0, 79718.0, 79876.0, 79882.0, 79893.0, 79960.0, 80124.0, 80145.0, 80204.0, 80319.0, 81602.0, 83640.0, 84250.0, 84259.0, 84456.0, 84520.0, 84707.0, 84792.0, 84944.0, 89890.0, 90025.0, 90417.0, 91801.0, 92283.0, 92906.0, 93474.0, 93973.0, 93986.0, 112942.0, 113802.0, 114803.0, 114928.0, 116224.0, 117143.0, 121504.0, 122830.0, 123169.0, 126070.0, 126272.0, 127933.0, 132789.0, 134510.0, 134701.0, 135112.0, 136319.0, 137392.0, 137682.0, 138199.0, 139324.0, 140597.0, 140733.0, 140735.0, 142940.0, 146434.0, 147949.0, 148213.0, 149420.0, 150572.0, 153527.0, 158399.0, 158586.0, 162239.0, 162962.0, 163081.0, 163126.0, 163255.0, 170685.0, 171392.0, 203523.0, 205564.0, 219749.0, 219771.0, 221092.0, 221336.0, 254778.0, 266812.0, 284307.0, 284309.0, 340543.0, 374899.0, 387357.0, 399818.0, 653121.0, 728927.0, 100129583.0, 100528062.0 
GO:0005743 CC 6.87e-31 85/1416   404/29107 D05 mitochondrial inner membrane             498.0, 509.0, 515.0, 539.0, 1345.0, 1350.0, 3052.0, 3945.0, 4694.0, 4697.0, 4698.0, 4700.0, 4706.0, 4707.0, 4708.0, 4709.0, 4710.0, 4711.0, 4714.0, 4718.0, 4976.0, 5250.0, 6390.0, 6391.0, 6622.0, 7381.0, 7385.0, 7386.0, 7388.0, 8034.0, 9016.0, 9131.0, 9167.0, 9377.0, 9481.0, 9512.0, 10166.0, 10229.0, 10440.0, 10476.0, 10632.0, 10939.0, 10975.0, 10989.0, 11222.0, 25875.0, 27089.0, 28977.0, 29074.0, 29078.0, 29088.0, 51021.0, 51103.0, 51263.0, 51318.0, 51649.0, 54205.0, 54534.0, 54902.0, 54948.0, 54968.0, 55052.0, 55173.0, 55744.0, 55967.0, 55972.0, 57380.0, 64983.0, 65008.0, 65080.0, 78988.0, 79133.0, 80219.0, 81034.0, 90871.0, 91689.0, 92259.0, 115286.0, 120892.0, 137392.0, 137682.0, 157378.0, 219927.0, 286097.0, 100287932.0 
GO:0005737 CC 1.45e-25 381/1416  4724/29107 D02 cytoplasm                                39.0, 52.0, 92.0, 373.0, 400.0, 664.0, 708.0, 805.0, 817.0, 819.0, 901.0, 908.0, 996.0, 1022.0, 1033.0, 1063.0, 1121.0, 1122.0, 1386.0, 1456.0, 1602.0, 1653.0, 1656.0, 1894.0, 1977.0, 1983.0, 2182.0, 2271.0, 2517.0, 2743.0, 2776.0, 2908.0, 2926.0, 3094.0, 3149.0, 3157.0, 3251.0, 3298.0, 3312.0, 3326.0, 3376.0, 3476.0, 3658.0, 3716.0, 3836.0, 3838.0, 3845.0, 3925.0, 3945.0, 4012.0, 4076.0, 4085.0, 4116.0, 4160.0, 4168.0, 4287.0, 4591.0, 4677.0, 4718.0, 4733.0, 4942.0, 4976.0, 5110.0, 5203.0, 5217.0, 5289.0, 5290.0, 5295.0, 5481.0, 5533.0, 5569.0, 5570.0, 5573.0, 5597.0, 5599.0, 5610.0, 5621.0, 5631.0, 5634.0, 5701.0, 5718.0, 5728.0, 5865.0, 5889.0, 5901.0, 5902.0, 5903.0, 5921.0, 5997.0, 6049.0, 6197.0, 6399.0, 6500.0, 6622.0, 6638.0, 6647.0, 6674.0, 6733.0, 6782.0, 6990.0, 7163.0, 7266.0, 7295.0, 7306.0, 7320.0, 7334.0, 7336.0, 7347.0, 7360.0, 7531.0, 7534.0, 7763.0, 7884.0, 8195.0, 8239.0, 8287.0, 8317.0, 8439.0, 8445.0, 8452.0, 8505.0, 8518.0, 8533.0, 8624.0, 8655.0, 8724.0, 8835.0, 8872.0, 8891.0, 8935.0, 8999.0, 9055.0, 9087.0, 9107.0, 9108.0, 9131.0, 9141.0, 9185.0, 9326.0, 9352.0, 9373.0, 9391.0, 9472.0, 9474.0, 9519.0, 9529.0, 9604.0, 9616.0, 9666.0, 9793.0, 9829.0, 9836.0, 9867.0, 9908.0, 9958.0, 9975.0, 10000.0, 10007.0, 10016.0, 10049.0, 10056.0, 10059.0, 10097.0, 10116.0, 10133.0, 10231.0, 10569.0, 10597.0, 10651.0, 10694.0, 10733.0, 10776.0, 10899.0, 10929.0, 11034.0, 11051.0, 11073.0, 11146.0, 11171.0, 11218.0, 11315.0, 11325.0, 22902.0, 22911.0, 22927.0, 22928.0, 22949.0, 22950.0, 23032.0, 23078.0, 23080.0, 23172.0, 23173.0, 23259.0, 23462.0, 23479.0, 23582.0, 23596.0, 23635.0, 25814.0, 25843.0, 25852.0, 25898.0, 26052.0, 26258.0, 26260.0, 26268.0, 26278.0, 26281.0, 26289.0, 26953.0, 27244.0, 28986.0, 29789.0, 29883.0, 29982.0, 50804.0, 51086.0, 51126.0, 51132.0, 51182.0, 51360.0, 51377.0, 51384.0, 51434.0, 51441.0, 51473.0, 51527.0, 51567.0, 51582.0, 51626.0, 51696.0, 51765.0, 53340.0, 53918.0, 54386.0, 54462.0, 54602.0, 54764.0, 54839.0, 54843.0, 54878.0, 54955.0, 54981.0, 54994.0, 55103.0, 55140.0, 55172.0, 55207.0, 55269.0, 55294.0, 55312.0, 55500.0, 55521.0, 55607.0, 55617.0, 55664.0, 55832.0, 55837.0, 55859.0, 55869.0, 56160.0, 56180.0, 56267.0, 56271.0, 56521.0, 56852.0, 56990.0, 57095.0, 57102.0, 57120.0, 57147.0, 57489.0, 57520.0, 57531.0, 57570.0, 57650.0, 57821.0, 58477.0, 58528.0, 59286.0, 60491.0, 63932.0, 64112.0, 64168.0, 64282.0, 64839.0, 65267.0, 66036.0, 79068.0, 79184.0, 79589.0, 79609.0, 79693.0, 79719.0, 79752.0, 79809.0, 79833.0, 79846.0, 79876.0, 79882.0, 79884.0, 79893.0, 79896.0, 79960.0, 80007.0, 80124.0, 80127.0, 80145.0, 80204.0, 80319.0, 80323.0, 80821.0, 81602.0, 81689.0, 81873.0, 83544.0, 84100.0, 84220.0, 84250.0, 84259.0, 84280.0, 84306.0, 84707.0, 84908.0, 84944.0, 85021.0, 89890.0, 90417.0, 90826.0, 91272.0, 91801.0, 92235.0, 93627.0, 113802.0, 114112.0, 114803.0, 114928.0, 115908.0, 116224.0, 120892.0, 122830.0, 127495.0, 127943.0, 129787.0, 130507.0, 132789.0, 134429.0, 136319.0, 137392.0, 139596.0, 150472.0, 150572.0, 151194.0, 151393.0, 161436.0, 163255.0, 166785.0, 167227.0, 170685.0, 197131.0, 200132.0, 219621.0, 220869.0, 222236.0, 246243.0, 252969.0, 255758.0, 340542.0, 345557.0, 345778.0, 387357.0, 389432.0, 399818.0, 404672.0, 552889.0, 643037.0, 729540.0, 100129583.0, 100131187.0, 100528062.0 
GO:0016020 CC 1.66e-18 196/1416  2121/29107 D02 membrane                                 372.0, 481.0, 498.0, 509.0, 515.0, 708.0, 805.0, 817.0, 819.0, 830.0, 1130.0, 1213.0, 1272.0, 1653.0, 1656.0, 1803.0, 1965.0, 2181.0, 2182.0, 2237.0, 2547.0, 2804.0, 2992.0, 3052.0, 3074.0, 3188.0, 3301.0, 3312.0, 3326.0, 3376.0, 3716.0, 3838.0, 3845.0, 3925.0, 3945.0, 4012.0, 4033.0, 4074.0, 4076.0, 4168.0, 4173.0, 4436.0, 4733.0, 4976.0, 5066.0, 5230.0, 5250.0, 5289.0, 5290.0, 5295.0, 5431.0, 5494.0, 5515.0, 5538.0, 5573.0, 5610.0, 5700.0, 5701.0, 5707.0, 5713.0, 5718.0, 5719.0, 5870.0, 5901.0, 5903.0, 6009.0, 6138.0, 6192.0, 6574.0, 6622.0, 7266.0, 7357.0, 7416.0, 7417.0, 7419.0, 7458.0, 7520.0, 7531.0, 8239.0, 8359.0, 8360.0, 8363.0, 8452.0, 8653.0, 8655.0, 9107.0, 9108.0, 9236.0, 9474.0, 9497.0, 9529.0, 9538.0, 9648.0, 9653.0, 9685.0, 9793.0, 9868.0, 10000.0, 10001.0, 10049.0, 10056.0, 10059.0, 10097.0, 10111.0, 10128.0, 10294.0, 10299.0, 10424.0, 10527.0, 10564.0, 10569.0, 10724.0, 10899.0, 10928.0, 10955.0, 10961.0, 10989.0, 11010.0, 11218.0, 11325.0, 22902.0, 23204.0, 23259.0, 23333.0, 23392.0, 23531.0, 23592.0, 23594.0, 25814.0, 26052.0, 26156.0, 26503.0, 26750.0, 27032.0, 29789.0, 29883.0, 30001.0, 30849.0, 51143.0, 51182.0, 51382.0, 51386.0, 51571.0, 51696.0, 51719.0, 51765.0, 54332.0, 54497.0, 54503.0, 54511.0, 54542.0, 54557.0, 54842.0, 54843.0, 54940.0, 55207.0, 55212.0, 55288.0, 55500.0, 55610.0, 55784.0, 55832.0, 55907.0, 55973.0, 57120.0, 57488.0, 57515.0, 57628.0, 58477.0, 64225.0, 65062.0, 66036.0, 79693.0, 79796.0, 79982.0, 80777.0, 81614.0, 84100.0, 84306.0, 84547.0, 84896.0, 92255.0, 92906.0, 95681.0, 114882.0, 121504.0, 140735.0, 149371.0, 221092.0, 253558.0, 284161.0, 387890.0, 389668.0, 403313.0, 493856.0, 100133941.0 
GO:0005813 CC 2.57e-14 70/1416   527/29107 D03 centrosome                               805.0, 996.0, 1063.0, 1069.0, 4190.0, 4692.0, 5048.0, 5567.0, 5573.0, 5902.0, 6500.0, 6950.0, 8195.0, 8452.0, 8655.0, 8766.0, 8999.0, 9793.0, 10286.0, 10575.0, 10694.0, 10733.0, 10899.0, 11051.0, 11127.0, 22852.0, 22920.0, 22948.0, 23032.0, 23172.0, 23271.0, 23392.0, 23568.0, 23637.0, 26146.0, 26586.0, 29789.0, 29887.0, 29922.0, 51143.0, 51382.0, 51626.0, 51646.0, 54627.0, 54806.0, 54902.0, 55081.0, 55212.0, 56311.0, 56852.0, 56954.0, 57489.0, 58528.0, 79959.0, 79989.0, 80254.0, 84250.0, 91272.0, 93973.0, 95681.0, 114791.0, 123016.0, 123169.0, 126731.0, 140735.0, 205564.0, 219621.0, 255758.0, 259282.0, 440145.0 
GO:0005759 CC 6.13e-12 53/1416   381/29107 D05 mitochondrial matrix                     36.0, 498.0, 509.0, 515.0, 708.0, 1737.0, 1738.0, 2066.0, 2271.0, 2908.0, 3419.0, 3735.0, 4287.0, 4706.0, 4714.0, 4719.0, 4942.0, 5019.0, 5162.0, 6622.0, 6647.0, 6648.0, 8050.0, 8505.0, 8803.0, 10102.0, 10352.0, 11315.0, 22868.0, 23479.0, 23568.0, 23597.0, 29960.0, 51022.0, 51067.0, 51103.0, 51218.0, 51805.0, 54802.0, 54931.0, 55347.0, 55471.0, 57570.0, 79675.0, 80273.0, 81689.0, 81889.0, 84340.0, 91689.0, 120892.0, 135154.0, 152926.0, 166785.0 
GO:0005730 CC 3.38e-11 111/1416  1186/29107 D05 nucleolus                                708.0, 1024.0, 1656.0, 2237.0, 2547.0, 3312.0, 4287.0, 5000.0, 5481.0, 5901.0, 5997.0, 6197.0, 6619.0, 6728.0, 6733.0, 7341.0, 7520.0, 7544.0, 7884.0, 8204.0, 8453.0, 9167.0, 9643.0, 9790.0, 9793.0, 9933.0, 10038.0, 10200.0, 10286.0, 10302.0, 10565.0, 10651.0, 10733.0, 10885.0, 10923.0, 10927.0, 10940.0, 10969.0, 11102.0, 11137.0, 22927.0, 23016.0, 23468.0, 25875.0, 26156.0, 26821.0, 27042.0, 27107.0, 27145.0, 29089.0, 29789.0, 29960.0, 51187.0, 51377.0, 51538.0, 51567.0, 54955.0, 55074.0, 55105.0, 55140.0, 55153.0, 55170.0, 55294.0, 55720.0, 55975.0, 57050.0, 64282.0, 64769.0, 79685.0, 79882.0, 79980.0, 80135.0, 80204.0, 84456.0, 84520.0, 85865.0, 90441.0, 91368.0, 114803.0, 120534.0, 134510.0, 140733.0, 205564.0, 285855.0, 338433.0, 387103.0, 404672.0, 677763.0, 677802.0, 677811.0, 692225.0, 767563.0, 767566.0, 767567.0, 767568.0, 767569.0, 767577.0, 767578.0, 767579.0, 767583.0, 767590.0, 767591.0, 767593.0, 767594.0, 767595.0, 767596.0, 767598.0, 767599.0, 767603.0, 100302743.0, 109616970.0 
GO:0000151 CC 2.19e-09 23/1416   109/29107 D04 ubiquitin ligase complex                 6045.0, 7334.0, 8445.0, 9412.0, 9604.0, 10001.0, 23014.0, 25852.0, 25898.0, 26260.0, 26268.0, 26994.0, 51003.0, 51646.0, 54994.0, 55832.0, 79184.0, 80204.0, 84246.0, 84259.0, 90025.0, 130507.0, 197131.0 
GO:0005747 CC 4.50e-09 15/1416    48/29107 D06 mitochondrial respiratory chain complex I 4694.0, 4697.0, 4698.0, 4700.0, 4706.0, 4707.0, 4708.0, 4709.0, 4710.0, 4711.0, 4714.0, 4718.0, 4719.0, 51103.0, 55967.0 
GO:0048471 CC 1.53e-08 71/1416   713/29107 D02 perinuclear region of cytoplasm          1022.0, 1033.0, 1063.0, 1656.0, 1974.0, 1977.0, 2181.0, 3301.0, 3312.0, 3326.0, 4074.0, 4085.0, 4591.0, 5048.0, 5066.0, 5290.0, 5295.0, 5567.0, 5610.0, 5865.0, 5889.0, 5922.0, 6399.0, 6526.0, 6622.0, 7163.0, 7458.0, 8766.0, 9107.0, 9131.0, 9472.0, 9529.0, 9685.0, 10049.0, 10059.0, 10087.0, 10128.0, 10133.0, 10228.0, 10484.0, 10490.0, 10564.0, 10565.0, 10597.0, 10920.0, 10955.0, 11315.0, 23032.0, 23208.0, 25814.0, 25843.0, 26052.0, 51765.0, 54497.0, 54511.0, 54536.0, 54602.0, 54812.0, 55294.0, 55975.0, 56180.0, 64848.0, 66036.0, 79589.0, 80762.0, 84944.0, 136319.0, 149371.0, 171392.0, 284161.0, 100131187.0 
GO:0000502 CC 2.05e-08 15/1416    53/29107 D05 proteasome complex                       5685.0, 5686.0, 5700.0, 5701.0, 5707.0, 5713.0, 5718.0, 5719.0, 5887.0, 9097.0, 9352.0, 9690.0, 10213.0, 23392.0, 197131.0 
GO:0005741 CC 5.27e-08 28/1416   180/29107 D06 mitochondrial outer membrane             664.0, 1386.0, 2181.0, 2182.0, 2710.0, 3845.0, 4976.0, 6622.0, 7416.0, 7417.0, 7419.0, 9804.0, 9868.0, 10059.0, 10651.0, 25875.0, 51309.0, 54543.0, 55288.0, 55847.0, 64112.0, 80777.0, 84816.0, 84896.0, 91137.0, 120892.0, 139341.0, 493856.0 
GO:0000139 CC 9.20e-08 60/1416   587/29107 D05 Golgi membrane                           372.0, 373.0, 390.0, 2650.0, 2804.0, 3838.0, 3845.0, 5584.0, 5861.0, 5862.0, 5870.0, 6009.0, 7357.0, 7903.0, 8674.0, 8706.0, 8707.0, 9653.0, 9867.0, 9896.0, 10059.0, 10090.0, 10133.0, 10228.0, 10402.0, 10484.0, 10559.0, 10564.0, 10565.0, 10678.0, 10955.0, 11311.0, 11320.0, 22908.0, 23033.0, 23461.0, 26035.0, 26958.0, 27032.0, 51062.0, 51360.0, 51765.0, 54503.0, 54602.0, 54734.0, 56180.0, 57120.0, 57147.0, 57511.0, 57531.0, 64326.0, 64841.0, 79135.0, 80762.0, 116442.0, 120892.0, 158866.0, 201475.0, 222236.0, 340481.0 
GO:0000922 CC 9.79e-08 22/1416   122/29107 D02 spindle pole                             805.0, 1063.0, 4033.0, 4085.0, 5515.0, 8452.0, 8766.0, 9055.0, 9793.0, 10733.0, 10928.0, 11073.0, 26586.0, 51143.0, 56271.0, 79184.0, 80254.0, 90417.0, 91272.0, 114791.0, 255758.0, 259282.0 
GO:0005794 CC 2.30e-07 86/1416   988/29107 D05 Golgi apparatus                          400.0, 545.0, 1176.0, 2181.0, 2776.0, 2804.0, 3790.0, 4925.0, 5527.0, 5538.0, 5621.0, 5861.0, 5862.0, 5865.0, 5870.0, 6622.0, 6950.0, 8452.0, 8624.0, 8674.0, 8766.0, 9538.0, 9581.0, 9648.0, 9685.0, 9832.0, 10059.0, 10087.0, 10133.0, 10228.0, 10447.0, 10490.0, 10559.0, 10564.0, 10565.0, 11137.0, 11311.0, 22871.0, 22908.0, 22920.0, 22927.0, 22930.0, 23032.0, 23259.0, 23271.0, 23461.0, 23531.0, 25843.0, 26035.0, 26052.0, 27032.0, 27072.0, 51062.0, 51626.0, 51765.0, 54602.0, 54734.0, 54812.0, 54940.0, 55081.0, 55294.0, 55435.0, 55832.0, 57120.0, 57147.0, 60684.0, 64841.0, 79589.0, 79876.0, 80723.0, 80762.0, 81555.0, 84541.0, 85465.0, 90441.0, 116442.0, 120892.0, 127933.0, 132299.0, 151393.0, 158866.0, 168391.0, 201475.0, 222236.0, 340481.0, 730094.0 
GO:0000221 CC 3.38e-07  6/1416     8/29107 D05 vacuolar proton-transporting V-type ATPase, V1 domain 523.0, 526.0, 528.0, 529.0, 9550.0, 51606.0 
GO:0070062 CC 4.38e-07 157/1416  2169/29107 D06 extracellular exosome                    39.0, 52.0, 481.0, 483.0, 498.0, 523.0, 526.0, 528.0, 529.0, 644.0, 830.0, 908.0, 961.0, 1213.0, 1272.0, 1803.0, 1965.0, 1977.0, 2182.0, 2271.0, 2517.0, 2673.0, 2710.0, 2745.0, 2776.0, 2823.0, 3015.0, 3074.0, 3094.0, 3251.0, 3301.0, 3308.0, 3312.0, 3326.0, 3376.0, 3925.0, 3945.0, 4048.0, 4190.0, 4677.0, 4925.0, 5037.0, 5048.0, 5066.0, 5110.0, 5217.0, 5230.0, 5250.0, 5274.0, 5515.0, 5538.0, 5567.0, 5584.0, 5621.0, 5685.0, 5686.0, 5713.0, 5718.0, 5861.0, 5862.0, 5865.0, 5870.0, 5874.0, 5901.0, 6009.0, 6611.0, 6647.0, 6648.0, 6782.0, 6950.0, 7266.0, 7295.0, 7334.0, 7336.0, 7360.0, 7416.0, 7419.0, 7531.0, 7534.0, 8339.0, 8359.0, 8360.0, 8363.0, 8452.0, 8649.0, 8724.0, 8766.0, 8774.0, 8803.0, 8836.0, 9097.0, 9141.0, 9373.0, 9550.0, 9868.0, 10007.0, 10016.0, 10097.0, 10109.0, 10159.0, 10294.0, 10402.0, 10447.0, 10575.0, 10576.0, 10694.0, 10920.0, 10923.0, 10924.0, 11034.0, 11127.0, 11315.0, 11320.0, 22930.0, 22948.0, 22949.0, 25797.0, 26052.0, 26994.0, 27069.0, 27101.0, 27430.0, 29028.0, 29789.0, 51028.0, 51031.0, 51121.0, 51382.0, 51449.0, 51534.0, 51571.0, 51606.0, 51719.0, 51765.0, 51768.0, 54414.0, 55207.0, 55610.0, 55737.0, 55832.0, 56954.0, 57132.0, 60496.0, 63908.0, 64145.0, 79017.0, 81533.0, 81539.0, 81873.0, 84100.0, 103910.0, 120892.0, 121504.0, 153364.0, 161436.0, 222236.0, 100528062.0 
GO:0005753 CC 5.04e-07  8/1416    17/29107 D05 mitochondrial proton-transporting ATP synthase complex 498.0, 509.0, 515.0, 539.0, 9556.0, 10476.0, 10632.0, 84833.0 
GO:0005762 CC 1.39e-06 13/1416    54/29107 D06 mitochondrial large ribosomal subunit    11222.0, 28977.0, 29074.0, 29088.0, 51263.0, 51318.0, 54534.0, 54948.0, 55052.0, 64983.0, 65080.0, 78988.0, 219927.0 
GO:0005751 CC 1.44e-06  8/1416    19/29107 D05 mitochondrial respiratory chain complex IV 1345.0, 1347.0, 1350.0, 4697.0, 7385.0, 7386.0, 9167.0, 9377.0 
GO:1904115 CC 1.55e-06 14/1416    63/29107 D06 axon cytoplasm                           1176.0, 3800.0, 4976.0, 5048.0, 5874.0, 6647.0, 8655.0, 11127.0, 26258.0, 51566.0, 55207.0, 55860.0, 79882.0, 282991.0 
GO:0005832 CC 2.33e-06  6/1416    10/29107 D03 chaperonin-containing T-complex          908.0, 6950.0, 10575.0, 10576.0, 10694.0, 22948.0 
GO:0005802 CC 2.84e-06 25/1416   182/29107 D04 trans-Golgi network                      400.0, 2650.0, 4074.0, 5066.0, 5870.0, 8674.0, 8678.0, 8766.0, 9522.0, 9581.0, 9648.0, 10133.0, 10228.0, 10564.0, 10565.0, 10717.0, 23033.0, 23208.0, 27032.0, 54103.0, 57614.0, 64149.0, 81555.0, 120892.0, 122553.0 
GO:0031463 CC 5.73e-06 10/1416    36/29107 D06 Cul3-RING ubiquitin ligase complex       8452.0, 10016.0, 11146.0, 55975.0, 57542.0, 57563.0, 59349.0, 84541.0, 89890.0, 90293.0 
GO:0042470 CC 6.27e-06 17/1416   100/29107 D08 melanosome                               483.0, 526.0, 1213.0, 3312.0, 3326.0, 5861.0, 5862.0, 5874.0, 5901.0, 7306.0, 7531.0, 7534.0, 8836.0, 10575.0, 10961.0, 54843.0, 55686.0 
GO:0005765 CC 7.26e-06 36/1416   331/29107 D07 lysosomal membrane                       373.0, 523.0, 526.0, 528.0, 529.0, 1803.0, 2776.0, 3312.0, 3326.0, 4012.0, 4074.0, 5862.0, 6009.0, 8649.0, 8774.0, 9550.0, 10159.0, 10490.0, 23208.0, 23461.0, 23531.0, 26503.0, 27072.0, 51382.0, 51606.0, 53346.0, 55207.0, 55686.0, 55737.0, 57120.0, 57709.0, 81929.0, 157753.0, 201475.0, 282991.0, 283554.0 
GO:0035869 CC 1.13e-05  9/1416    31/29107 D02 ciliary transition zone                  22920.0, 26146.0, 51626.0, 65062.0, 65250.0, 112942.0, 126731.0, 137392.0, 200728.0 
GO:0005758 CC 1.17e-05 15/1416    84/29107 D06 mitochondrial intermembrane space        4719.0, 4976.0, 6622.0, 6647.0, 9131.0, 10989.0, 11315.0, 23568.0, 54205.0, 57486.0, 65260.0, 79145.0, 131474.0, 388753.0, 100287932.0 
GO:0005929 CC 1.46e-05 26/1416   212/29107 D04 cilium                                   8382.0, 8655.0, 10694.0, 11127.0, 22920.0, 23116.0, 23568.0, 26146.0, 51382.0, 51473.0, 51571.0, 51626.0, 53340.0, 54806.0, 55081.0, 55259.0, 56683.0, 57037.0, 79809.0, 79989.0, 84100.0, 84455.0, 95681.0, 123016.0, 126731.0, 140735.0 
GO:0005750 CC 1.67e-05  6/1416    13/29107 D05 mitochondrial respiratory chain complex III 7381.0, 7385.0, 7386.0, 7388.0, 10975.0, 27089.0 
GO:0031305 CC 2.02e-05 10/1416    41/29107 D06 integral component of mitochondrial inner membrane 1353.0, 5250.0, 6341.0, 10440.0, 25874.0, 27069.0, 55744.0, 79135.0, 91689.0, 100287932.0 
GO:0031966 CC 2.59e-05 17/1416   111/29107 D04 mitochondrial membrane                   664.0, 4287.0, 4694.0, 4700.0, 4706.0, 4976.0, 6390.0, 7416.0, 7417.0, 8678.0, 9481.0, 26355.0, 28978.0, 29078.0, 84987.0, 120892.0, 100505876.0 
GO:0098826 CC 2.68e-05  4/1416     5/29107 D05 endoplasmic reticulum tubular network membrane 51062.0, 57142.0, 64225.0, 80856.0 
GO:1904813 CC 3.19e-05 18/1416   124/29107 D05 ficolin-1-rich granule lumen             2547.0, 2992.0, 3312.0, 3326.0, 4048.0, 5686.0, 5701.0, 5713.0, 5718.0, 5719.0, 10097.0, 10213.0, 10694.0, 25797.0, 51646.0, 51719.0, 55832.0, 55860.0 
GO:0005930 CC 3.28e-05 17/1416   113/29107 D02 axoneme                                  1063.0, 5289.0, 5573.0, 9474.0, 9576.0, 22920.0, 26146.0, 30849.0, 51473.0, 51626.0, 55081.0, 55212.0, 55259.0, 84100.0, 112942.0, 126731.0, 255758.0 
GO:0072686 CC 4.13e-05 17/1416   115/29107 D06 mitotic spindle                          996.0, 1213.0, 1894.0, 4085.0, 8317.0, 8452.0, 8655.0, 23116.0, 51473.0, 57520.0, 79718.0, 79884.0, 90417.0, 93627.0, 126731.0, 151393.0, 252969.0 
GO:0005643 CC 5.25e-05 12/1416    64/29107 D03 nuclear pore                             3836.0, 5901.0, 5902.0, 5903.0, 7341.0, 10073.0, 10527.0, 10762.0, 56648.0, 59343.0, 84220.0, 729540.0 
GO:0043231 CC 6.22e-05 68/1416   847/29107 D04 intracellular membrane-bounded organelle 523.0, 526.0, 1176.0, 1737.0, 5538.0, 5621.0, 5685.0, 5810.0, 5889.0, 5903.0, 5932.0, 6049.0, 6399.0, 6594.0, 6782.0, 8505.0, 8766.0, 9685.0, 9829.0, 9896.0, 10059.0, 10479.0, 10490.0, 10564.0, 10569.0, 10597.0, 11073.0, 22841.0, 22876.0, 22950.0, 23461.0, 25852.0, 25898.0, 26061.0, 30001.0, 30849.0, 51022.0, 51534.0, 51699.0, 51729.0, 54542.0, 54602.0, 54677.0, 54764.0, 54812.0, 55149.0, 56648.0, 57709.0, 58528.0, 59349.0, 64145.0, 79068.0, 79876.0, 80777.0, 81555.0, 83693.0, 83891.0, 85403.0, 114882.0, 120534.0, 120892.0, 127495.0, 139596.0, 142910.0, 163255.0, 163486.0, 252969.0, 399818.0 
GO:0045254 CC 7.73e-05  4/1416     6/29107 D04 pyruvate dehydrogenase complex           1737.0, 1738.0, 5162.0, 8050.0 
GO:0005868 CC 7.83e-05  7/1416    23/29107 D04 cytoplasmic dynein complex               6990.0, 8655.0, 51143.0, 51626.0, 140735.0, 200132.0, 255758.0 
GO:0031307 CC 7.83e-05  7/1416    23/29107 D06 integral component of mitochondrial outer membrane 664.0, 9804.0, 51566.0, 54332.0, 55288.0, 65991.0, 139341.0 
GO:0022624 CC 1.02e-04  6/1416    17/29107 D02 proteasome accessory complex             5700.0, 5701.0, 5707.0, 5718.0, 5719.0, 10213.0 
GO:0036064 CC 1.99e-04 19/1416   155/29107 D03 ciliary basal body                       1063.0, 1069.0, 22920.0, 23116.0, 23271.0, 26146.0, 51626.0, 54806.0, 55081.0, 55212.0, 57489.0, 79960.0, 79989.0, 80127.0, 95681.0, 123016.0, 126731.0, 137392.0, 643037.0 
GO:0005783 CC 2.23e-04 77/1416  1036/29107 D05 endoplasmic reticulum                    664.0, 819.0, 1047.0, 2135.0, 2181.0, 2182.0, 2322.0, 3156.0, 4714.0, 4925.0, 5283.0, 5621.0, 5861.0, 6399.0, 6782.0, 7163.0, 7905.0, 8624.0, 8678.0, 9107.0, 9538.0, 9695.0, 9896.0, 9933.0, 10016.0, 10059.0, 10299.0, 10424.0, 10463.0, 10597.0, 10961.0, 11315.0, 11320.0, 22908.0, 22920.0, 23392.0, 26958.0, 27032.0, 28512.0, 29761.0, 29887.0, 30001.0, 51062.0, 51108.0, 51141.0, 51669.0, 54329.0, 54495.0, 54503.0, 54511.0, 54602.0, 55294.0, 57142.0, 57531.0, 57620.0, 60561.0, 64225.0, 64841.0, 64848.0, 66036.0, 79589.0, 79982.0, 80055.0, 80762.0, 80856.0, 81555.0, 114112.0, 120892.0, 122553.0, 127943.0, 134429.0, 154807.0, 158866.0, 253558.0, 284161.0, 340481.0, 493856.0 
GO:0140275 CC 2.51e-04  5/1416    13/29107 D04 MIB complex                              10651.0, 10989.0, 79135.0, 345778.0, 440574.0 
GO:0001401 CC 2.51e-04  5/1416    13/29107 D05 SAM complex                              10651.0, 10989.0, 79135.0, 345778.0, 440574.0 
GO:0000781 CC 3.01e-04 19/1416   160/29107 D03 chromosome, telomeric region             545.0, 2237.0, 2547.0, 3981.0, 4173.0, 4436.0, 5000.0, 5431.0, 7520.0, 8359.0, 8360.0, 8363.0, 10111.0, 23468.0, 54386.0, 56160.0, 80145.0, 84332.0, 121504.0 
GO:0016607 CC 3.09e-04 37/1416   411/29107 D03 nuclear speck                            2908.0, 2961.0, 4116.0, 4338.0, 4707.0, 6627.0, 6733.0, 7341.0, 8204.0, 8446.0, 8926.0, 9063.0, 10286.0, 10569.0, 10915.0, 10929.0, 10933.0, 10946.0, 11325.0, 22927.0, 25898.0, 29883.0, 51138.0, 51322.0, 51362.0, 54033.0, 54942.0, 55105.0, 55269.0, 64326.0, 79068.0, 79719.0, 79882.0, 79960.0, 80145.0, 85403.0, 163486.0 
GO:0002199 CC 3.33e-04  4/1416     8/29107 D02 zona pellucida receptor complex          6950.0, 10575.0, 10576.0, 10694.0 
GO:0005838 CC 3.33e-04  4/1416     8/29107 D02 proteasome regulatory particle           5707.0, 5713.0, 5718.0, 5719.0 
GO:0005768 CC 3.41e-04 29/1416   296/29107 D07 endosome                                 529.0, 1213.0, 3716.0, 4074.0, 5289.0, 5584.0, 5865.0, 8674.0, 8678.0, 8766.0, 9685.0, 10016.0, 10109.0, 22841.0, 23033.0, 23484.0, 26258.0, 26750.0, 51028.0, 51699.0, 54940.0, 55435.0, 55737.0, 57182.0, 64145.0, 83891.0, 120892.0, 132299.0, 201475.0 
GO:0031461 CC 3.75e-04  5/1416    14/29107 D05 cullin-RING ubiquitin ligase complex     8452.0, 8453.0, 9616.0, 11146.0, 55832.0 
GO:0097542 CC 3.80e-04  9/1416    47/29107 D02 ciliary tip                              8655.0, 11127.0, 22920.0, 26146.0, 51626.0, 55081.0, 79809.0, 79989.0, 140735.0 
GO:0034271 CC 4.43e-04  3/1416     4/29107 D07 phosphatidylinositol 3-kinase complex, class III, type I 5289.0, 8678.0, 30849.0 
GO:0034272 CC 4.43e-04  3/1416     4/29107 D07 phosphatidylinositol 3-kinase complex, class III, type II 5289.0, 8678.0, 30849.0 
GO:0016469 CC 4.43e-04  3/1416     4/29107 D03 proton-transporting two-sector ATPase complex 523.0, 528.0, 529.0 
GO:0035032 CC 4.43e-04  3/1416     4/29107 D06 phosphatidylinositol 3-kinase complex, class III 5289.0, 8678.0, 30849.0 
GO:0034774 CC 4.65e-04 15/1416   115/29107 D06 secretory granule lumen                  2547.0, 2992.0, 3312.0, 3326.0, 5274.0, 5686.0, 5701.0, 5713.0, 5718.0, 5719.0, 7520.0, 10213.0, 10694.0, 51719.0, 55832.0 
GO:0097546 CC 4.91e-04  8/1416    39/29107 D02 ciliary base                             5567.0, 5573.0, 26146.0, 79989.0, 112942.0, 137392.0, 255758.0, 643037.0 
GO:0030532 CC 5.39e-04  5/1416    15/29107 D03 small nuclear ribonucleoprotein complex  6627.0, 6634.0, 6638.0, 10565.0, 10569.0 
GO:0019005 CC 5.88e-04 10/1416    60/29107 D06 SCF ubiquitin ligase complex             6500.0, 8453.0, 26260.0, 26268.0, 27101.0, 55294.0, 64839.0, 196394.0, 200933.0, 254170.0 
GO:0031462 CC 6.48e-04  6/1416    23/29107 D06 Cul2-RING ubiquitin ligase complex       6921.0, 8453.0, 10116.0, 11146.0, 23588.0, 79699.0 
GO:0071782 CC 7.53e-04  5/1416    16/29107 D04 endoplasmic reticulum tubular network    7905.0, 22930.0, 51062.0, 57142.0, 80856.0 
GO:0032839 CC 8.90e-04  7/1416    33/29107 D06 dendrite cytoplasm                       3800.0, 6416.0, 6647.0, 7881.0, 79882.0, 120892.0, 127933.0 
GO:0030681 CC 9.25e-04  4/1416    10/29107 D05 multimeric ribonuclease P complex        10556.0, 10799.0, 10940.0, 11102.0 
GO:0005874 CC 9.56e-04 28/1416   298/29107 D06 microtubule                              908.0, 3800.0, 3925.0, 4976.0, 6950.0, 8655.0, 9576.0, 10059.0, 10128.0, 10575.0, 10576.0, 10694.0, 11127.0, 22911.0, 22948.0, 23116.0, 26052.0, 26586.0, 51143.0, 51473.0, 54839.0, 55605.0, 56271.0, 57821.0, 83544.0, 114791.0, 140735.0, 161436.0 
GO:0005876 CC 9.73e-04  8/1416    43/29107 D07 spindle microtubule                      805.0, 9055.0, 11127.0, 22920.0, 23116.0, 91272.0, 151393.0, 259282.0 
GO:0000118 CC 9.73e-04  8/1416    43/29107 D03 histone deacetylase complex              3094.0, 5931.0, 8204.0, 8932.0, 23468.0, 55869.0, 79685.0, 79718.0 
GO:0005789 CC 1.09e-03 70/1416   974/29107 D04 endoplasmic reticulum membrane           372.0, 1047.0, 1592.0, 2135.0, 2181.0, 2182.0, 3156.0, 3776.0, 3838.0, 3845.0, 4033.0, 4287.0, 5283.0, 5862.0, 5870.0, 6009.0, 7991.0, 8678.0, 9538.0, 9867.0, 10016.0, 10059.0, 10087.0, 10159.0, 10299.0, 10479.0, 10484.0, 10490.0, 22908.0, 22930.0, 23204.0, 25782.0, 26958.0, 28978.0, 30001.0, 51062.0, 51141.0, 54495.0, 54511.0, 54965.0, 55102.0, 55973.0, 56180.0, 56648.0, 57142.0, 57488.0, 57515.0, 57620.0, 58477.0, 60561.0, 79135.0, 79796.0, 79876.0, 79982.0, 80055.0, 80856.0, 81555.0, 85465.0, 114882.0, 116150.0, 120892.0, 153364.0, 154807.0, 159371.0, 202052.0, 203547.0, 253558.0, 284098.0, 284161.0, 493856.0 
GO:0010494 CC 1.21e-03 11/1416    77/29107 D07 cytoplasmic stress granule               1653.0, 1656.0, 1965.0, 1977.0, 4076.0, 9908.0, 22927.0, 51441.0, 54542.0, 55132.0, 79752.0 
GO:0016580 CC 1.40e-03  4/1416    11/29107 D05 Sin3 complex                             1457.0, 3622.0, 10933.0, 64426.0 
GO:0016604 CC 1.49e-03 29/1416   321/29107 D02 nuclear body                             1894.0, 2959.0, 4685.0, 4733.0, 6045.0, 6619.0, 6627.0, 6634.0, 7341.0, 10302.0, 10926.0, 11051.0, 11073.0, 23300.0, 23582.0, 23588.0, 29883.0, 51067.0, 51567.0, 54386.0, 56852.0, 57531.0, 64426.0, 65080.0, 79833.0, 79980.0, 85403.0, 91801.0, 399818.0 
GO:0030496 CC 1.95e-03 18/1416   171/29107 D02 midbody                                  1063.0, 1894.0, 5289.0, 5901.0, 5911.0, 9055.0, 10899.0, 23172.0, 23568.0, 51646.0, 54627.0, 54902.0, 55207.0, 57132.0, 57149.0, 90293.0, 93627.0, 127933.0 
GO:0044615 CC 2.02e-03  4/1416    12/29107 D03 nuclear pore nuclear basket              1069.0, 4085.0, 5903.0, 56943.0 
GO:0000439 CC 2.02e-03  4/1416    12/29107 D04 transcription factor TFIIH core complex  1022.0, 2965.0, 4331.0, 404672.0 
GO:0031533 CC 2.37e-03  2/1416     2/29107 D05 mRNA cap methyltransferase complex       8731.0, 83640.0 
GO:0000274 CC 2.37e-03  2/1416     2/29107 D04 mitochondrial proton-transporting ATP synthase, stator stalk 539.0, 10476.0 
GO:0032473 CC 2.37e-03  2/1416     2/29107 D04 cytoplasmic side of mitochondrial outer membrane 55847.0, 120892.0 
GO:0043564 CC 2.37e-03  2/1416     2/29107 D03 Ku70:Ku80 complex                        2547.0, 7520.0 
GO:0031372 CC 2.37e-03  2/1416     2/29107 D05 UBC13-MMS2 complex                       7334.0, 7336.0 
GO:0000776 CC 2.47e-03 14/1416   122/29107 D05 kinetochore                              1063.0, 4085.0, 5048.0, 6990.0, 8655.0, 9793.0, 23219.0, 51143.0, 55055.0, 64769.0, 79980.0, 81929.0, 90417.0, 387103.0 
GO:0005615 CC 5.16e-09 37/1416  1708/29107 D02 extracellular space                      708.0, 2157.0, 2650.0, 3312.0, 3598.0, 3735.0, 4190.0, 4925.0, 5230.0, 5274.0, 6622.0, 6647.0, 6750.0, 6863.0, 7534.0, 7857.0, 8339.0, 8836.0, 9723.0, 10447.0, 10924.0, 10940.0, 11010.0, 11096.0, 25814.0, 26281.0, 27123.0, 29074.0, 51384.0, 54414.0, 55471.0, 79135.0, 84570.0, 115908.0, 120892.0, 344901.0, 442904.0 
GO:0062023 CC 3.86e-04  5/1416   374/29107 D04 collagen-containing extracellular matrix 1404.0, 1690.0, 11096.0, 84570.0, 115908.0 
GO:0000785 CC 4.97e-04 26/1416   984/29107 D02 chromatin                                1054.0, 1063.0, 1386.0, 1389.0, 2115.0, 2908.0, 3298.0, 4674.0, 4675.0, 5901.0, 6733.0, 6935.0, 7320.0, 8204.0, 8932.0, 9975.0, 11315.0, 23462.0, 64940.0, 79596.0, 84246.0, 84944.0, 93986.0, 139324.0, 266812.0, 100129583.0 
GO:0031012 CC 8.43e-04  2/1416   245/29107 D03 extracellular matrix                     1404.0, 11096.0 
GO:0009897 CC 9.15e-04  4/1416   320/29107 D03 external side of plasma membrane         3598.0, 10159.0, 22871.0, 53340.0 
GO:0005887 CC 1.18e-03 44/1416  1413/29107 D04 integral component of plasma membrane    92.0, 961.0, 2066.0, 2322.0, 2559.0, 2743.0, 3358.0, 3776.0, 4012.0, 4033.0, 4074.0, 4233.0, 5250.0, 6526.0, 6574.0, 7871.0, 7991.0, 9016.0, 9194.0, 9723.0, 10100.0, 10242.0, 10559.0, 10886.0, 10899.0, 22871.0, 23531.0, 23596.0, 25769.0, 26503.0, 55117.0, 55246.0, 57181.0, 57488.0, 59350.0, 64327.0, 64881.0, 80723.0, 81539.0, 84570.0, 127943.0, 131566.0, 133418.0, 145389.0 
GO:0005515 MF 7.49e-99 988/1416 12418/29107 D02 protein binding                          39.0, 52.0, 92.0, 225.0, 372.0, 373.0, 390.0, 400.0, 481.0, 483.0, 498.0, 509.0, 515.0, 523.0, 526.0, 528.0, 529.0, 539.0, 545.0, 644.0, 664.0, 708.0, 805.0, 817.0, 819.0, 830.0, 892.0, 908.0, 961.0, 996.0, 1022.0, 1024.0, 1033.0, 1054.0, 1063.0, 1069.0, 1121.0, 1130.0, 1176.0, 1213.0, 1272.0, 1345.0, 1347.0, 1350.0, 1353.0, 1386.0, 1389.0, 1457.0, 1602.0, 1653.0, 1656.0, 1690.0, 1737.0, 1738.0, 1803.0, 1894.0, 1965.0, 1974.0, 1977.0, 1983.0, 2066.0, 2115.0, 2135.0, 2157.0, 2181.0, 2188.0, 2237.0, 2271.0, 2287.0, 2322.0, 2517.0, 2547.0, 2553.0, 2650.0, 2710.0, 2743.0, 2745.0, 2776.0, 2804.0, 2823.0, 2908.0, 2926.0, 2941.0, 2959.0, 2961.0, 2965.0, 2992.0, 3015.0, 3052.0, 3074.0, 3094.0, 3149.0, 3156.0, 3188.0, 3251.0, 3298.0, 3301.0, 3308.0, 3312.0, 3326.0, 3358.0, 3376.0, 3419.0, 3476.0, 3598.0, 3622.0, 3658.0, 3716.0, 3735.0, 3800.0, 3836.0, 3838.0, 3840.0, 3845.0, 3925.0, 3945.0, 3981.0, 4012.0, 4048.0, 4074.0, 4076.0, 4085.0, 4116.0, 4160.0, 4168.0, 4173.0, 4190.0, 4233.0, 4287.0, 4331.0, 4338.0, 4436.0, 4591.0, 4674.0, 4675.0, 4677.0, 4692.0, 4697.0, 4698.0, 4706.0, 4711.0, 4719.0, 4733.0, 4925.0, 4942.0, 4976.0, 5000.0, 5037.0, 5048.0, 5066.0, 5110.0, 5162.0, 5203.0, 5217.0, 5230.0, 5257.0, 5264.0, 5283.0, 5289.0, 5290.0, 5295.0, 5395.0, 5431.0, 5440.0, 5475.0, 5481.0, 5494.0, 5504.0, 5515.0, 5527.0, 5533.0, 5538.0, 5567.0, 5569.0, 5573.0, 5584.0, 5597.0, 5599.0, 5610.0, 5621.0, 5631.0, 5634.0, 5685.0, 5686.0, 5700.0, 5701.0, 5707.0, 5713.0, 5718.0, 5728.0, 5810.0, 5814.0, 5861.0, 5862.0, 5865.0, 5870.0, 5874.0, 5887.0, 5889.0, 5901.0, 5902.0, 5903.0, 5911.0, 5921.0, 5931.0, 5932.0, 5983.0, 5997.0, 6009.0, 6045.0, 6049.0, 6138.0, 6192.0, 6197.0, 6341.0, 6390.0, 6391.0, 6399.0, 6416.0, 6447.0, 6500.0, 6594.0, 6619.0, 6622.0, 6627.0, 6634.0, 6638.0, 6647.0, 6648.0, 6728.0, 6733.0, 6750.0, 6782.0, 6860.0, 6871.0, 6880.0, 6921.0, 6935.0, 6950.0, 6990.0, 6999.0, 7163.0, 7265.0, 7266.0, 7295.0, 7306.0, 7320.0, 7334.0, 7336.0, 7341.0, 7347.0, 7357.0, 7360.0, 7381.0, 7385.0, 7386.0, 7388.0, 7416.0, 7417.0, 7458.0, 7520.0, 7531.0, 7534.0, 7544.0, 7552.0, 7582.0, 7718.0, 7763.0, 7766.0, 7773.0, 7857.0, 7871.0, 7884.0, 7905.0, 8050.0, 8187.0, 8195.0, 8204.0, 8239.0, 8317.0, 8339.0, 8359.0, 8360.0, 8363.0, 8382.0, 8439.0, 8445.0, 8452.0, 8453.0, 8505.0, 8518.0, 8533.0, 8562.0, 8624.0, 8649.0, 8655.0, 8674.0, 8678.0, 8724.0, 8731.0, 8766.0, 8774.0, 8803.0, 8835.0, 8836.0, 8891.0, 8932.0, 8935.0, 9055.0, 9063.0, 9070.0, 9087.0, 9097.0, 9107.0, 9108.0, 9131.0, 9141.0, 9185.0, 9194.0, 9202.0, 9236.0, 9326.0, 9373.0, 9377.0, 9391.0, 9412.0, 9472.0, 9474.0, 9497.0, 9519.0, 9522.0, 9529.0, 9538.0, 9550.0, 9604.0, 9616.0, 9643.0, 9648.0, 9655.0, 9666.0, 9678.0, 9685.0, 9690.0, 9695.0, 9723.0, 9729.0, 9747.0, 9749.0, 9793.0, 9804.0, 9832.0, 9836.0, 9841.0, 9852.0, 9867.0, 9868.0, 9896.0, 9908.0, 9933.0, 9949.0, 9958.0, 9975.0, 10000.0, 10001.0, 10003.0, 10007.0, 10016.0, 10038.0, 10049.0, 10056.0, 10059.0, 10069.0, 10073.0, 10087.0, 10097.0, 10100.0, 10102.0, 10109.0, 10111.0, 10116.0, 10128.0, 10133.0, 10138.0, 10159.0, 10172.0, 10200.0, 10213.0, 10228.0, 10229.0, 10242.0, 10286.0, 10289.0, 10294.0, 10299.0, 10302.0, 10424.0, 10447.0, 10476.0, 10477.0, 10480.0, 10484.0, 10490.0, 10527.0, 10539.0, 10556.0, 10559.0, 10560.0, 10564.0, 10565.0, 10569.0, 10575.0, 10576.0, 10621.0, 10623.0, 10632.0, 10651.0, 10678.0, 10694.0, 10717.0, 10733.0, 10762.0, 10776.0, 10874.0, 10907.0, 10915.0, 10920.0, 10923.0, 10924.0, 10926.0, 10927.0, 10928.0, 10929.0, 10933.0, 10939.0, 10940.0, 10946.0, 10955.0, 10961.0, 10969.0, 10989.0, 11010.0, 11034.0, 11051.0, 11073.0, 11096.0, 11102.0, 11127.0, 11146.0, 11171.0, 11198.0, 11216.0, 11218.0, 11311.0, 11315.0, 11321.0, 11325.0, 22826.0, 22841.0, 22852.0, 22868.0, 22876.0, 22902.0, 22903.0, 22908.0, 22911.0, 22920.0, 22927.0, 22930.0, 22948.0, 22949.0, 22950.0, 23016.0, 23032.0, 23074.0, 23078.0, 23172.0, 23173.0, 23204.0, 23208.0, 23219.0, 23271.0, 23300.0, 23355.0, 23392.0, 23462.0, 23468.0, 23479.0, 23484.0, 23531.0, 23548.0, 23568.0, 23582.0, 23588.0, 23592.0, 23594.0, 23596.0, 23608.0, 23609.0, 23637.0, 23741.0, 25782.0, 25797.0, 25814.0, 25831.0, 25843.0, 25847.0, 25852.0, 25874.0, 25875.0, 25898.0, 25901.0, 25940.0, 25977.0, 26049.0, 26052.0, 26061.0, 26128.0, 26146.0, 26190.0, 26258.0, 26268.0, 26355.0, 26750.0, 26821.0, 26953.0, 26994.0, 27010.0, 27042.0, 27069.0, 27072.0, 27101.0, 27123.0, 27244.0, 27246.0, 27248.0, 27430.0, 28978.0, 28985.0, 28986.0, 29028.0, 29035.0, 29074.0, 29078.0, 29088.0, 29089.0, 29094.0, 29761.0, 29789.0, 29883.0, 29887.0, 29922.0, 29982.0, 30001.0, 30849.0, 51003.0, 51021.0, 51022.0, 51028.0, 51062.0, 51067.0, 51086.0, 51101.0, 51103.0, 51108.0, 51121.0, 51126.0, 51138.0, 51141.0, 51143.0, 51182.0, 51187.0, 51218.0, 51230.0, 51234.0, 51277.0, 51309.0, 51322.0, 51362.0, 51377.0, 51382.0, 51386.0, 51441.0, 51449.0, 51473.0, 51527.0, 51534.0, 51538.0, 51566.0, 51567.0, 51571.0, 51582.0, 51592.0, 51605.0, 51606.0, 51626.0, 51645.0, 51646.0, 51649.0, 51669.0, 51699.0, 51719.0, 51729.0, 51765.0, 51805.0, 53340.0, 53353.0, 53918.0, 54033.0, 54103.0, 54107.0, 54205.0, 54329.0, 54332.0, 54386.0, 54458.0, 54466.0, 54495.0, 54497.0, 54536.0, 54543.0, 54557.0, 54602.0, 54734.0, 54764.0, 54793.0, 54806.0, 54842.0, 54843.0, 54865.0, 54878.0, 54902.0, 54931.0, 54940.0, 54942.0, 54943.0, 54955.0, 54968.0, 54981.0, 54994.0, 55005.0, 55041.0, 55052.0, 55055.0, 55069.0, 55081.0, 55103.0, 55117.0, 55132.0, 55140.0, 55149.0, 55170.0, 55172.0, 55175.0, 55181.0, 55197.0, 55207.0, 55212.0, 55219.0, 55246.0, 55259.0, 55269.0, 55270.0, 55284.0, 55288.0, 55294.0, 55312.0, 55322.0, 55352.0, 55471.0, 55500.0, 55521.0, 55605.0, 55607.0, 55610.0, 55635.0, 55664.0, 55668.0, 55686.0, 55720.0, 55737.0, 55831.0, 55832.0, 55837.0, 55854.0, 55859.0, 55860.0, 55869.0, 55967.0, 55975.0, 56158.0, 56160.0, 56180.0, 56271.0, 56521.0, 56648.0, 56683.0, 56852.0, 56884.0, 56942.0, 56943.0, 56990.0, 57037.0, 57050.0, 57102.0, 57120.0, 57132.0, 57142.0, 57147.0, 57182.0, 57209.0, 57213.0, 57488.0, 57511.0, 57515.0, 57520.0, 57531.0, 57542.0, 57620.0, 57650.0, 57709.0, 57820.0, 58528.0, 59277.0, 59286.0, 59343.0, 59349.0, 59350.0, 60491.0, 60496.0, 60561.0, 60684.0, 63908.0, 63932.0, 64110.0, 64112.0, 64145.0, 64149.0, 64168.0, 64225.0, 64282.0, 64326.0, 64327.0, 64417.0, 64426.0, 64769.0, 64839.0, 64841.0, 64848.0, 64860.0, 64983.0, 65008.0, 65062.0, 65080.0, 65260.0, 65267.0, 65991.0, 66036.0, 78988.0, 79133.0, 79135.0, 79161.0, 79184.0, 79589.0, 79596.0, 79609.0, 79624.0, 79673.0, 79675.0, 79685.0, 79693.0, 79699.0, 79718.0, 79719.0, 79752.0, 79809.0, 79810.0, 79827.0, 79833.0, 79876.0, 79882.0, 79959.0, 79960.0, 79980.0, 80007.0, 80135.0, 80145.0, 80204.0, 80254.0, 80273.0, 80323.0, 80723.0, 80762.0, 80777.0, 80821.0, 81539.0, 81555.0, 81617.0, 81873.0, 81929.0, 83544.0, 83640.0, 83693.0, 83732.0, 83877.0, 84083.0, 84100.0, 84246.0, 84250.0, 84259.0, 84280.0, 84301.0, 84306.0, 84312.0, 84319.0, 84332.0, 84340.0, 84456.0, 84520.0, 84541.0, 84547.0, 84707.0, 84792.0, 84816.0, 84908.0, 84955.0, 84987.0, 85021.0, 85025.0, 85403.0, 85865.0, 89890.0, 90025.0, 90293.0, 90417.0, 90441.0, 90826.0, 90957.0, 91137.0, 91283.0, 91368.0, 91408.0, 91689.0, 91694.0, 91750.0, 91801.0, 92283.0, 92906.0, 93474.0, 93973.0, 93974.0, 93986.0, 95681.0, 103910.0, 112611.0, 112942.0, 113802.0, 114112.0, 114791.0, 114803.0, 114882.0, 114926.0, 114928.0, 115416.0, 116150.0, 116224.0, 116442.0, 116832.0, 119710.0, 120534.0, 120892.0, 121504.0, 122553.0, 122830.0, 123016.0, 123169.0, 123228.0, 124411.0, 125113.0, 126070.0, 126272.0, 127495.0, 127933.0, 130940.0, 131474.0, 131566.0, 131965.0, 132204.0, 132789.0, 134429.0, 134510.0, 134637.0, 134701.0, 135112.0, 135154.0, 137392.0, 138199.0, 139324.0, 139341.0, 139596.0, 140461.0, 140735.0, 143384.0, 145389.0, 145788.0, 146434.0, 148304.0, 149371.0, 149420.0, 150572.0, 150590.0, 151194.0, 151195.0, 151393.0, 152926.0, 153364.0, 153527.0, 154807.0, 157378.0, 157753.0, 158219.0, 158586.0, 158866.0, 159371.0, 162239.0, 163081.0, 163126.0, 163255.0, 166785.0, 167227.0, 169981.0, 170685.0, 171392.0, 197131.0, 200132.0, 200728.0, 200933.0, 201475.0, 203102.0, 203523.0, 203547.0, 205564.0, 219621.0, 219749.0, 219771.0, 222234.0, 246243.0, 252969.0, 253558.0, 254170.0, 254778.0, 255758.0, 259232.0, 259282.0, 261726.0, 266812.0, 282991.0, 283578.0, 284307.0, 284309.0, 285855.0, 286499.0, 339175.0, 340481.0, 340542.0, 340543.0, 345557.0, 345757.0, 386617.0, 387103.0, 387357.0, 388753.0, 403313.0, 404672.0, 415117.0, 440145.0, 440574.0, 474343.0, 493856.0, 550643.0, 552889.0, 642597.0, 653121.0, 729515.0, 100113407.0, 100129583.0, 100133941.0, 100287932.0, 100528062.0 
GO:0003723 MF 2.09e-22 155/1416  1389/29107 D04 RNA binding                              132.0, 372.0, 498.0, 509.0, 908.0, 1213.0, 1653.0, 1656.0, 1662.0, 1965.0, 1974.0, 1977.0, 1983.0, 2287.0, 2547.0, 2804.0, 2908.0, 2926.0, 2961.0, 3149.0, 3188.0, 3312.0, 3326.0, 3658.0, 3838.0, 4048.0, 4076.0, 4116.0, 5037.0, 5431.0, 5610.0, 5700.0, 5814.0, 5901.0, 5903.0, 5931.0, 6138.0, 6192.0, 6627.0, 6634.0, 6638.0, 6728.0, 6733.0, 6950.0, 7295.0, 7334.0, 7341.0, 7458.0, 7520.0, 7531.0, 7534.0, 7884.0, 8187.0, 8359.0, 8360.0, 8363.0, 8446.0, 8634.0, 8653.0, 8731.0, 9666.0, 9790.0, 9908.0, 9933.0, 9991.0, 10056.0, 10102.0, 10128.0, 10200.0, 10289.0, 10539.0, 10556.0, 10575.0, 10885.0, 10915.0, 10923.0, 10929.0, 10940.0, 10946.0, 10949.0, 10969.0, 10989.0, 11051.0, 11171.0, 11198.0, 11218.0, 11222.0, 11325.0, 22868.0, 22927.0, 23016.0, 23608.0, 23609.0, 25940.0, 26156.0, 27042.0, 28977.0, 29088.0, 29883.0, 50804.0, 51067.0, 51121.0, 51143.0, 51362.0, 51377.0, 51386.0, 51441.0, 51538.0, 51605.0, 51649.0, 51729.0, 54517.0, 54542.0, 54865.0, 54931.0, 55052.0, 55132.0, 55149.0, 55269.0, 55720.0, 55854.0, 56267.0, 57050.0, 57142.0, 64282.0, 64848.0, 64881.0, 64983.0, 65008.0, 65080.0, 79675.0, 79810.0, 79882.0, 80135.0, 80145.0, 83640.0, 84319.0, 85865.0, 90441.0, 90957.0, 92400.0, 92906.0, 113802.0, 121504.0, 127933.0, 142940.0, 148423.0, 150590.0, 219927.0, 221092.0, 246243.0, 284677.0, 285855.0, 388753.0, 493856.0 
GO:0005524 MF 2.07e-11 130/1416  1458/29107 D08 ATP binding                              92.0, 132.0, 225.0, 498.0, 523.0, 526.0, 545.0, 817.0, 908.0, 1022.0, 1024.0, 1456.0, 1457.0, 1653.0, 1656.0, 1662.0, 1974.0, 2066.0, 2181.0, 2182.0, 2322.0, 2547.0, 2710.0, 3301.0, 3308.0, 3312.0, 3326.0, 3376.0, 3716.0, 3735.0, 3800.0, 3981.0, 4173.0, 4233.0, 4436.0, 4677.0, 5000.0, 5037.0, 5230.0, 5289.0, 5290.0, 5395.0, 5567.0, 5584.0, 5597.0, 5599.0, 5610.0, 5631.0, 5634.0, 5700.0, 5701.0, 5889.0, 6197.0, 6416.0, 6594.0, 6733.0, 6782.0, 6950.0, 7320.0, 7334.0, 7520.0, 8195.0, 8317.0, 8445.0, 8634.0, 8653.0, 8803.0, 8833.0, 8999.0, 9790.0, 10000.0, 10056.0, 10097.0, 10111.0, 10294.0, 10352.0, 10477.0, 10575.0, 10576.0, 10694.0, 10733.0, 10928.0, 10939.0, 11127.0, 11218.0, 11325.0, 22928.0, 22948.0, 23078.0, 23262.0, 23461.0, 26061.0, 26289.0, 26750.0, 27010.0, 27032.0, 29028.0, 29089.0, 29789.0, 29922.0, 30849.0, 51067.0, 51086.0, 51143.0, 51182.0, 51765.0, 54802.0, 54861.0, 54981.0, 55149.0, 55284.0, 55312.0, 55500.0, 55605.0, 57147.0, 64848.0, 65267.0, 79876.0, 83732.0, 84083.0, 84896.0, 90957.0, 93627.0, 93973.0, 120892.0, 127933.0, 130399.0, 149420.0, 150472.0, 220869.0 
GO:0051082 MF 1.24e-10 25/1416   112/29107 D03 unfolded protein binding                 908.0, 1047.0, 3301.0, 3312.0, 3326.0, 5203.0, 6447.0, 6782.0, 6950.0, 7265.0, 8195.0, 9804.0, 10049.0, 10294.0, 10575.0, 10576.0, 10694.0, 10939.0, 22948.0, 27248.0, 51103.0, 51182.0, 55664.0, 80273.0, 134266.0 
GO:0031625 MF 1.72e-08 39/1416   296/29107 D05 ubiquitin protein ligase binding         819.0, 3301.0, 3312.0, 3326.0, 3716.0, 4160.0, 4287.0, 4591.0, 5567.0, 5573.0, 5707.0, 6950.0, 7320.0, 7334.0, 7341.0, 7520.0, 7531.0, 7534.0, 8452.0, 8453.0, 8678.0, 9063.0, 9529.0, 10059.0, 10128.0, 10576.0, 11146.0, 23208.0, 27101.0, 29089.0, 29761.0, 55284.0, 55294.0, 56852.0, 57142.0, 64112.0, 84250.0, 143384.0, 171392.0 
GO:0004842 MF 2.70e-08 33/1416   230/29107 D04 ubiquitin-protein transferase activity   373.0, 4591.0, 6045.0, 6049.0, 7320.0, 7334.0, 8452.0, 8453.0, 8916.0, 9666.0, 9867.0, 10299.0, 10477.0, 23014.0, 25898.0, 26190.0, 26260.0, 26268.0, 27246.0, 29089.0, 51132.0, 51592.0, 55008.0, 55284.0, 55521.0, 57531.0, 57542.0, 64326.0, 79596.0, 80204.0, 90293.0, 130507.0, 143279.0 
GO:0008017 MF 3.26e-08 35/1416   255/29107 D05 microtubule binding                      1063.0, 1069.0, 3800.0, 4033.0, 4733.0, 4976.0, 5048.0, 5621.0, 6622.0, 8766.0, 9055.0, 9793.0, 9832.0, 10059.0, 10128.0, 11127.0, 23116.0, 23172.0, 26052.0, 26146.0, 27072.0, 50810.0, 54462.0, 54627.0, 55219.0, 55259.0, 55605.0, 57821.0, 79884.0, 114791.0, 120892.0, 126731.0, 151393.0, 161436.0, 252969.0 
GO:0008137 MF 5.50e-08 13/1416    42/29107 D07 NADH dehydrogenase (ubiquinone) activity 4694.0, 4697.0, 4698.0, 4700.0, 4707.0, 4708.0, 4709.0, 4710.0, 4711.0, 4714.0, 4718.0, 4719.0, 55967.0 
GO:0005525 MF 6.77e-08 44/1416   373/29107 D08 GTP binding                              373.0, 390.0, 400.0, 1983.0, 2776.0, 3326.0, 3845.0, 4733.0, 4976.0, 5861.0, 5862.0, 5865.0, 5870.0, 5874.0, 5901.0, 5911.0, 6009.0, 6447.0, 6674.0, 8766.0, 9790.0, 10059.0, 11321.0, 26052.0, 28512.0, 29789.0, 51062.0, 51277.0, 54734.0, 55207.0, 55288.0, 55720.0, 58477.0, 58528.0, 64225.0, 84100.0, 84340.0, 85865.0, 116442.0, 120892.0, 139596.0, 166785.0, 201475.0, 255308.0 
GO:0044183 MF 1.93e-07 12/1416    39/29107 D01 protein folding chaperone                908.0, 1047.0, 3312.0, 3326.0, 6782.0, 6950.0, 10049.0, 10575.0, 10576.0, 10694.0, 22948.0, 51182.0 
GO:0003924 MF 3.27e-07 39/1416   327/29107 D07 GTPase activity                          373.0, 390.0, 400.0, 2776.0, 3845.0, 4733.0, 4976.0, 5861.0, 5862.0, 5865.0, 5870.0, 5874.0, 5901.0, 5911.0, 5921.0, 5997.0, 6009.0, 8766.0, 9790.0, 10059.0, 11321.0, 26052.0, 28512.0, 51062.0, 51277.0, 54734.0, 55207.0, 55288.0, 55720.0, 58528.0, 64225.0, 84100.0, 84340.0, 85865.0, 116442.0, 120892.0, 166785.0, 201475.0, 255308.0 
GO:0070628 MF 5.04e-07  8/1416    17/29107 D03 proteasome binding                       5887.0, 8624.0, 9097.0, 10213.0, 23392.0, 26278.0, 51377.0, 79752.0 
GO:0051537 MF 6.54e-07  9/1416    23/29107 D04 2 iron, 2 sulfur cluster binding         4719.0, 6390.0, 7386.0, 23479.0, 51022.0, 51218.0, 55847.0, 81689.0, 493856.0 
GO:0042802 MF 1.26e-06 115/1416  1495/29107 D03 identical protein binding                36.0, 373.0, 586.0, 664.0, 817.0, 892.0, 1054.0, 1386.0, 1457.0, 1737.0, 1803.0, 2941.0, 3074.0, 3156.0, 3251.0, 3298.0, 3326.0, 3358.0, 3735.0, 3945.0, 4085.0, 4233.0, 4685.0, 4733.0, 4942.0, 5019.0, 5048.0, 5066.0, 5471.0, 5610.0, 5621.0, 5631.0, 5634.0, 5728.0, 5932.0, 6622.0, 6647.0, 6648.0, 6675.0, 6990.0, 6999.0, 7360.0, 7531.0, 7534.0, 7884.0, 8339.0, 8452.0, 8655.0, 8678.0, 9648.0, 9852.0, 9958.0, 10007.0, 10016.0, 10059.0, 10111.0, 10133.0, 10539.0, 10733.0, 10915.0, 10923.0, 11051.0, 11073.0, 11315.0, 22841.0, 22871.0, 22903.0, 23204.0, 23208.0, 23219.0, 23468.0, 23484.0, 25814.0, 25874.0, 26061.0, 26258.0, 27010.0, 27072.0, 51062.0, 51538.0, 51765.0, 54793.0, 54806.0, 54931.0, 55149.0, 55294.0, 55607.0, 55617.0, 55847.0, 55975.0, 56852.0, 57120.0, 57132.0, 57147.0, 57488.0, 57820.0, 59349.0, 60491.0, 64168.0, 64225.0, 64841.0, 80007.0, 80273.0, 80856.0, 84301.0, 84456.0, 84547.0, 93974.0, 93986.0, 120892.0, 126272.0, 132789.0, 140735.0, 166785.0, 222236.0 
GO:0000287 MF 3.40e-06 28/1416   220/29107 D05 magnesium ion binding                    2237.0, 3251.0, 3419.0, 4436.0, 4976.0, 5494.0, 5567.0, 5631.0, 5634.0, 5901.0, 5911.0, 6009.0, 6197.0, 6622.0, 6733.0, 8445.0, 8803.0, 10016.0, 10056.0, 26061.0, 51567.0, 51765.0, 54861.0, 55149.0, 60496.0, 85865.0, 120892.0, 246243.0 
GO:0003743 MF 4.55e-06 12/1416    51/29107 D06 translation initiation factor activity   1965.0, 1974.0, 1977.0, 1983.0, 7458.0, 8562.0, 8891.0, 10289.0, 10480.0, 28985.0, 51386.0, 255308.0 
GO:0046933 MF 4.93e-06  7/1416    16/29107 D08 proton-transporting ATP synthase activity, rotational mechanism 498.0, 509.0, 515.0, 523.0, 539.0, 10476.0, 10632.0 
GO:0097573 MF 5.23e-06  5/1416     7/29107 D06 glutathione oxidoreductase activity      2745.0, 10539.0, 51022.0, 51218.0, 114112.0 
GO:0046961 MF 8.03e-06  7/1416    17/29107 D08 proton-transporting ATPase activity, rotational mechanism 523.0, 526.0, 528.0, 529.0, 9550.0, 51382.0, 51606.0 
GO:0046872 MF 8.22e-06 158/1416  2297/29107 D04 metal ion binding                        92.0, 132.0, 400.0, 1386.0, 2776.0, 3052.0, 3301.0, 3622.0, 3658.0, 3716.0, 3981.0, 4719.0, 5136.0, 5178.0, 5431.0, 5471.0, 5515.0, 5533.0, 5584.0, 5903.0, 5922.0, 6049.0, 6390.0, 6391.0, 6999.0, 7306.0, 7360.0, 7385.0, 7386.0, 7544.0, 7552.0, 7582.0, 7673.0, 7718.0, 7766.0, 7773.0, 8187.0, 8317.0, 9070.0, 9326.0, 9377.0, 9512.0, 9604.0, 9666.0, 9678.0, 9841.0, 9867.0, 9937.0, 10003.0, 10111.0, 10133.0, 10138.0, 10172.0, 10213.0, 10229.0, 10294.0, 10539.0, 11320.0, 22869.0, 22928.0, 23173.0, 23259.0, 23300.0, 23355.0, 23608.0, 23609.0, 25831.0, 25843.0, 26149.0, 27032.0, 27072.0, 27107.0, 27246.0, 29789.0, 29883.0, 29922.0, 29951.0, 51022.0, 51086.0, 51101.0, 51132.0, 51218.0, 51230.0, 51360.0, 51646.0, 51699.0, 53918.0, 54205.0, 54511.0, 54542.0, 54665.0, 54764.0, 54981.0, 55140.0, 55270.0, 55312.0, 55847.0, 55854.0, 55869.0, 56852.0, 57037.0, 57209.0, 57486.0, 57820.0, 59350.0, 64282.0, 64326.0, 79184.0, 79589.0, 79596.0, 79624.0, 79673.0, 79882.0, 79960.0, 80777.0, 80821.0, 80856.0, 81689.0, 81889.0, 83732.0, 84083.0, 84100.0, 85465.0, 90957.0, 91694.0, 92283.0, 93474.0, 93986.0, 113802.0, 114803.0, 116150.0, 126070.0, 130399.0, 144193.0, 146434.0, 147949.0, 148213.0, 150572.0, 152926.0, 153364.0, 158399.0, 158586.0, 162239.0, 162962.0, 163081.0, 163255.0, 168391.0, 170685.0, 203523.0, 219749.0, 284161.0, 284307.0, 284309.0, 285671.0, 374899.0, 493856.0, 653121.0, 728927.0 
GO:0003735 MF 1.60e-05 22/1416   164/29107 D02 structural constituent of ribosome       6138.0, 6192.0, 11222.0, 28977.0, 29074.0, 29088.0, 51021.0, 51121.0, 51187.0, 51263.0, 51318.0, 51649.0, 54948.0, 55052.0, 64983.0, 65008.0, 65080.0, 78988.0, 92259.0, 116832.0, 219927.0, 285855.0 
GO:0030544 MF 3.16e-05 10/1416    43/29107 D04 Hsp70 protein binding                    3301.0, 5481.0, 6622.0, 10294.0, 22826.0, 26278.0, 55869.0, 79982.0, 151194.0, 202052.0 
GO:0061630 MF 3.75e-05 32/1416   302/29107 D05 ubiquitin protein ligase activity        4591.0, 6045.0, 6049.0, 8452.0, 9412.0, 9604.0, 9616.0, 9666.0, 9690.0, 10001.0, 10299.0, 23608.0, 23609.0, 25831.0, 25898.0, 26994.0, 27246.0, 51003.0, 51132.0, 54542.0, 55148.0, 56852.0, 57520.0, 57531.0, 57820.0, 64326.0, 79589.0, 84246.0, 90025.0, 130507.0, 197131.0, 285671.0 
GO:0034604 MF 7.73e-05  4/1416     6/29107 D06 pyruvate dehydrogenase (NAD+) activity   1737.0, 1738.0, 5162.0, 8050.0 
GO:0030234 MF 1.06e-04  7/1416    24/29107 D02 enzyme regulator activity                805.0, 5707.0, 6447.0, 25782.0, 51606.0, 66036.0, 79184.0 
GO:0004438 MF 1.47e-04  6/1416    18/29107 D08 phosphatidylinositol-3-phosphatase activity 5728.0, 9107.0, 9108.0, 9896.0, 22908.0, 66036.0 
GO:0042803 MF 1.75e-04 55/1416   671/29107 D04 protein homodimerization activity        225.0, 664.0, 817.0, 1063.0, 1803.0, 1894.0, 2066.0, 2941.0, 2992.0, 3157.0, 3326.0, 3735.0, 4085.0, 4436.0, 4591.0, 5631.0, 5634.0, 5713.0, 6860.0, 7163.0, 7295.0, 7306.0, 10016.0, 10059.0, 10961.0, 11051.0, 11315.0, 22841.0, 22876.0, 23074.0, 25898.0, 26035.0, 26258.0, 27101.0, 51067.0, 51765.0, 54033.0, 54994.0, 55149.0, 55975.0, 56267.0, 57650.0, 79017.0, 79876.0, 80273.0, 81602.0, 90417.0, 93974.0, 93986.0, 120892.0, 134266.0, 138199.0, 166785.0, 493856.0, 100528062.0 
GO:0019003 MF 2.24e-04 12/1416    74/29107 D08 GDP binding                              373.0, 3845.0, 5862.0, 5865.0, 5874.0, 5901.0, 5911.0, 6009.0, 51143.0, 55207.0, 58528.0, 201475.0 
GO:0016887 MF 2.62e-04 27/1416   264/29107 D07 ATP hydrolysis activity                  225.0, 509.0, 1653.0, 1656.0, 1662.0, 1974.0, 3312.0, 3800.0, 4173.0, 5217.0, 5395.0, 6782.0, 8653.0, 11127.0, 11218.0, 11325.0, 23078.0, 27032.0, 29028.0, 29789.0, 51182.0, 51606.0, 55605.0, 64848.0, 80007.0, 84896.0, 90957.0 
GO:0005507 MF 2.84e-04 10/1416    55/29107 D06 copper ion binding                       1353.0, 2157.0, 5066.0, 5621.0, 6341.0, 6622.0, 6647.0, 9616.0, 11315.0, 388753.0 
GO:0004843 MF 3.49e-04 15/1416   112/29107 D07 thiol-dependent deubiquitinase           4287.0, 7347.0, 8239.0, 8287.0, 9097.0, 9958.0, 10213.0, 23032.0, 29761.0, 51377.0, 54764.0, 79184.0, 80124.0, 114803.0, 220213.0 
GO:0004930 MF 1.29e-09  5/1416   684/29107 D04 G protein-coupled receptor activity      4160.0, 10886.0, 23596.0, 54329.0, 59350.0 
GO:0004984 MF 4.88e-09  0/1416   399/29107 D04 olfactory receptor activity               
GO:1903231 MF 9.06e-05  1/1416   253/29107 D06 mRNA binding involved in posttranscriptional gene silencing 574444.0 
GO:1990837 MF 2.04e-04 10/1416   555/29107 D06 sequence-specific double-stranded DNA binding 1054.0, 1386.0, 2115.0, 2908.0, 3298.0, 9975.0, 23462.0, 146434.0, 162239.0, 203523.0 
```
