## Supplementary material for "Transcriptional and genetic sex differences for schizophrenia across the dorsolateral prefrontal cortex, hippocampus, and caudate nucleus": Data S4: GO_analysis_module_black.txt

```
GO:0006357 BP 3.05e-08  79/746  1598/29107 D10 regulation of transcription by RNA polymerase II 892.0, 905.0, 988.0, 1385.0, 1389.0, 2117.0, 2739.0, 4801.0, 5813.0, 5814.0, 5994.0, 6018.0, 6879.0, 7073.0, 7556.0, 7559.0, 7584.0, 7597.0, 7673.0, 7675.0, 7678.0, 7707.0, 7733.0, 7748.0, 9412.0, 9604.0, 10009.0, 10224.0, 10773.0, 10794.0, 11244.0, 22835.0, 27107.0, 29079.0, 49854.0, 51105.0, 51193.0, 51276.0, 54014.0, 54989.0, 55145.0, 55250.0, 55279.0, 55609.0, 57711.0, 57786.0, 64710.0, 79718.0, 79862.0, 79898.0, 80110.0, 83744.0, 84108.0, 84295.0, 84775.0, 84924.0, 90317.0, 90592.0, 91392.0, 121536.0, 126231.0, 147694.0, 147923.0, 148254.0, 148266.0, 148268.0, 163081.0, 163087.0, 163131.0, 168374.0, 170958.0, 199692.0, 254065.0, 284323.0, 284349.0, 347344.0, 360023.0, 388566.0, 653121.0 
GO:0006397 BP 1.04e-07  19/746   172/29107 D08 mRNA processing                          2332.0, 4154.0, 6432.0, 8487.0, 9406.0, 10285.0, 10657.0, 11052.0, 22944.0, 23658.0, 25962.0, 27257.0, 27258.0, 54439.0, 58155.0, 83989.0, 90826.0, 246175.0, 285672.0 
GO:0016567 BP 3.42e-07  33/746   479/29107 D09 protein ubiquitination                   331.0, 6400.0, 6500.0, 7322.0, 7323.0, 7844.0, 8065.0, 8697.0, 9412.0, 9604.0, 9978.0, 10206.0, 11236.0, 23588.0, 25879.0, 25898.0, 26091.0, 26224.0, 26272.0, 26273.0, 51185.0, 55632.0, 55958.0, 56929.0, 57092.0, 57448.0, 57534.0, 57563.0, 79269.0, 79872.0, 81790.0, 165918.0, 197131.0 
GO:0008380 BP 3.56e-07  18/746   168/29107 D08 RNA splicing                             2332.0, 3183.0, 4154.0, 4686.0, 6432.0, 6632.0, 6636.0, 8487.0, 9406.0, 10492.0, 22916.0, 25962.0, 27257.0, 55234.0, 58155.0, 64121.0, 83989.0, 285672.0 
GO:0006511 BP 6.31e-07  22/746   251/29107 D08 ubiquitin-dependent protein catabolic process 1540.0, 4287.0, 5682.0, 5684.0, 5685.0, 5701.0, 7319.0, 7321.0, 7322.0, 8697.0, 9320.0, 9604.0, 9958.0, 9978.0, 10213.0, 25898.0, 56929.0, 57534.0, 57563.0, 81847.0, 85015.0, 165918.0 
GO:0043161 BP 1.41e-06  17/746   166/29107 D09 proteasome-mediated ubiquitin-dependent protein catabolic process 1161.0, 4287.0, 5516.0, 5701.0, 5706.0, 7319.0, 7323.0, 9978.0, 10206.0, 10213.0, 23588.0, 25852.0, 51185.0, 56929.0, 57092.0, 79718.0, 84078.0 
GO:0000122 BP 1.58e-06  48/746   894/29107 D11 negative regulation of transcription by RNA polymerase II 2117.0, 3066.0, 3281.0, 4999.0, 5494.0, 5716.0, 5813.0, 5814.0, 5931.0, 6498.0, 6879.0, 6996.0, 7251.0, 7321.0, 7323.0, 7555.0, 7556.0, 7597.0, 7678.0, 7707.0, 7733.0, 8545.0, 8726.0, 9318.0, 9975.0, 10009.0, 10657.0, 10773.0, 10951.0, 11244.0, 11335.0, 22823.0, 23429.0, 23741.0, 49854.0, 51616.0, 55145.0, 55183.0, 57711.0, 79718.0, 79723.0, 79862.0, 80110.0, 84108.0, 84295.0, 84924.0, 121536.0, 148254.0 
GO:0071786 BP 4.43e-06   5/746    11/29107 D06 endoplasmic reticulum tubular network organization 10890.0, 22931.0, 55161.0, 57142.0, 80856.0 
GO:1904380 BP 7.44e-06   5/746    12/29107 D10 endoplasmic reticulum mannose trimming   7844.0, 10206.0, 11236.0, 56886.0, 80267.0 
GO:0000209 BP 1.57e-05  15/746   159/29107 D10 protein polyubiquitination               1161.0, 4012.0, 6500.0, 7319.0, 7321.0, 7322.0, 7323.0, 9320.0, 9604.0, 9978.0, 23219.0, 26272.0, 51465.0, 54708.0, 285671.0 
GO:0000398 BP 1.75e-05  16/746   180/29107 D11 mRNA splicing, via spliceosome           988.0, 2483.0, 3183.0, 6432.0, 6632.0, 6636.0, 9716.0, 10492.0, 10929.0, 22916.0, 23658.0, 27258.0, 51340.0, 51503.0, 55234.0, 220988.0 
GO:0006974 BP 2.20e-05  19/746   246/29107 D04 cellular response to DNA damage stimulus 331.0, 836.0, 1161.0, 2332.0, 5423.0, 5884.0, 6117.0, 7520.0, 9320.0, 10635.0, 10951.0, 11335.0, 22944.0, 54969.0, 55183.0, 57599.0, 58493.0, 165918.0, 253461.0 
GO:0017148 BP 2.39e-05  10/746    76/29107 D08 negative regulation of translation       1656.0, 2058.0, 2332.0, 3658.0, 5610.0, 5813.0, 10492.0, 11236.0, 51247.0, 170506.0 
GO:0007049 BP 2.97e-05  21/746   296/29107 D02 cell cycle                               905.0, 1022.0, 1389.0, 1540.0, 2079.0, 5289.0, 5500.0, 5898.0, 7251.0, 7803.0, 10393.0, 23741.0, 26060.0, 29945.0, 55145.0, 55183.0, 55781.0, 55958.0, 57092.0, 57448.0, 79723.0 
GO:0006281 BP 4.01e-05  18/746   235/29107 D07 DNA repair                               546.0, 988.0, 1022.0, 2967.0, 5423.0, 5884.0, 5984.0, 6117.0, 7319.0, 7323.0, 8930.0, 9320.0, 9978.0, 10635.0, 22944.0, 55183.0, 58493.0, 85015.0 
GO:0015031 BP 5.69e-05  23/746   357/29107 D05 protein transport                        5867.0, 7251.0, 9554.0, 9818.0, 10466.0, 10550.0, 10565.0, 10640.0, 11345.0, 23317.0, 25978.0, 29097.0, 51026.0, 51501.0, 51510.0, 55327.0, 55706.0, 55745.0, 55763.0, 57120.0, 57511.0, 79719.0, 90355.0 
GO:0007186 BP 5.19e-08   2/746   880/29107 D05 G protein-coupled receptor signaling pathway 3717.0, 160897.0 
GO:0035195 BP 1.61e-05   1/746   557/29107 D09 gene silencing by miRNA                  406962.0 
GO:0050911 BP 4.51e-05   0/746   401/29107 D05 detection of chemical stimulus involved in sensory perception of smell  
GO:0005654 CC 3.11e-49 252/746  3805/29107 D02 nucleoplasm                              132.0, 331.0, 546.0, 836.0, 892.0, 905.0, 988.0, 1022.0, 1161.0, 1385.0, 1434.0, 1479.0, 1525.0, 1633.0, 2117.0, 2135.0, 2332.0, 2491.0, 2553.0, 2739.0, 2957.0, 2967.0, 2969.0, 3066.0, 3183.0, 3184.0, 3188.0, 3281.0, 3717.0, 3837.0, 3841.0, 4154.0, 4287.0, 4686.0, 4801.0, 4927.0, 4942.0, 4999.0, 5423.0, 5440.0, 5494.0, 5500.0, 5520.0, 5537.0, 5565.0, 5682.0, 5684.0, 5685.0, 5701.0, 5706.0, 5711.0, 5716.0, 5814.0, 5868.0, 5884.0, 5903.0, 5917.0, 5931.0, 5980.0, 5984.0, 6117.0, 6119.0, 6160.0, 6227.0, 6235.0, 6418.0, 6432.0, 6498.0, 6500.0, 6613.0, 6632.0, 6636.0, 6683.0, 6789.0, 6873.0, 6879.0, 6884.0, 6996.0, 7013.0, 7073.0, 7155.0, 7247.0, 7257.0, 7319.0, 7321.0, 7322.0, 7323.0, 7518.0, 7520.0, 7559.0, 7597.0, 7707.0, 8161.0, 8487.0, 8545.0, 8548.0, 8697.0, 8726.0, 8732.0, 8930.0, 9184.0, 9318.0, 9320.0, 9406.0, 9446.0, 9521.0, 9604.0, 9716.0, 9774.0, 9975.0, 9978.0, 10009.0, 10054.0, 10128.0, 10213.0, 10285.0, 10393.0, 10438.0, 10440.0, 10466.0, 10492.0, 10527.0, 10565.0, 10575.0, 10635.0, 10657.0, 10728.0, 10746.0, 10773.0, 10929.0, 10933.0, 10951.0, 10987.0, 11052.0, 11056.0, 11080.0, 11103.0, 11244.0, 11266.0, 11335.0, 22822.0, 22823.0, 22916.0, 22944.0, 23429.0, 23515.0, 23588.0, 23595.0, 23658.0, 23673.0, 23741.0, 25852.0, 25879.0, 25896.0, 25898.0, 25962.0, 26273.0, 27000.0, 27107.0, 27125.0, 27258.0, 29079.0, 29110.0, 29126.0, 29127.0, 29945.0, 29966.0, 30836.0, 49854.0, 51010.0, 51095.0, 51096.0, 51187.0, 51193.0, 51340.0, 51496.0, 51499.0, 51501.0, 51503.0, 51562.0, 51602.0, 51616.0, 51637.0, 54014.0, 54165.0, 54764.0, 54928.0, 54931.0, 55145.0, 55183.0, 55250.0, 55319.0, 55339.0, 55520.0, 55623.0, 55656.0, 55781.0, 55791.0, 56916.0, 56929.0, 57050.0, 57092.0, 57149.0, 57563.0, 57599.0, 57665.0, 57786.0, 58493.0, 60560.0, 64121.0, 64710.0, 64895.0, 79075.0, 79269.0, 79718.0, 79723.0, 80013.0, 80856.0, 81847.0, 83940.0, 84108.0, 84248.0, 84295.0, 84365.0, 84946.0, 85015.0, 91687.0, 93621.0, 113174.0, 114803.0, 118487.0, 121536.0, 123811.0, 134430.0, 147923.0, 149420.0, 161742.0, 163087.0, 165918.0, 167227.0, 170506.0, 199870.0, 220988.0, 221830.0, 253430.0, 253461.0, 283742.0, 339487.0, 388566.0, 399818.0, 100507607.0, 102157402.0 
GO:0005634 CC 1.70e-47 306/746  5386/29107 D05 nucleus                                  132.0, 331.0, 539.0, 546.0, 665.0, 836.0, 892.0, 905.0, 988.0, 1022.0, 1161.0, 1385.0, 1389.0, 1434.0, 1479.0, 1656.0, 2079.0, 2117.0, 2218.0, 2332.0, 2553.0, 2967.0, 2969.0, 3015.0, 3066.0, 3183.0, 3184.0, 3188.0, 3281.0, 3717.0, 3837.0, 3841.0, 4154.0, 4287.0, 4673.0, 4686.0, 4801.0, 4999.0, 5134.0, 5423.0, 5440.0, 5494.0, 5500.0, 5516.0, 5565.0, 5610.0, 5682.0, 5684.0, 5685.0, 5701.0, 5706.0, 5716.0, 5813.0, 5814.0, 5884.0, 5917.0, 5931.0, 5980.0, 5984.0, 5994.0, 6018.0, 6117.0, 6418.0, 6432.0, 6498.0, 6500.0, 6613.0, 6632.0, 6636.0, 6683.0, 6741.0, 6742.0, 6789.0, 6885.0, 6996.0, 7013.0, 7073.0, 7114.0, 7155.0, 7247.0, 7257.0, 7321.0, 7322.0, 7323.0, 7411.0, 7417.0, 7518.0, 7520.0, 7555.0, 7556.0, 7559.0, 7584.0, 7673.0, 7675.0, 7678.0, 7733.0, 7748.0, 7803.0, 8161.0, 8487.0, 8539.0, 8545.0, 8548.0, 8690.0, 8726.0, 8732.0, 8813.0, 8836.0, 8930.0, 9113.0, 9204.0, 9320.0, 9521.0, 9604.0, 9716.0, 9735.0, 9774.0, 9801.0, 9852.0, 9958.0, 9975.0, 9978.0, 10009.0, 10092.0, 10128.0, 10190.0, 10209.0, 10213.0, 10224.0, 10260.0, 10285.0, 10438.0, 10492.0, 10635.0, 10657.0, 10728.0, 10773.0, 10794.0, 10951.0, 10987.0, 11052.0, 11101.0, 11179.0, 11244.0, 11266.0, 11335.0, 22822.0, 22823.0, 22835.0, 22916.0, 22944.0, 23142.0, 23429.0, 23588.0, 23658.0, 23741.0, 23788.0, 25852.0, 25871.0, 25896.0, 25898.0, 25934.0, 26060.0, 26224.0, 26354.0, 26953.0, 27000.0, 27257.0, 27258.0, 27430.0, 29068.0, 29079.0, 29081.0, 29127.0, 29945.0, 49854.0, 51010.0, 51086.0, 51096.0, 51164.0, 51185.0, 51188.0, 51193.0, 51276.0, 51290.0, 51340.0, 51371.0, 51465.0, 51501.0, 51503.0, 51510.0, 51569.0, 51582.0, 51637.0, 54014.0, 54165.0, 54205.0, 54439.0, 54619.0, 54665.0, 54726.0, 54764.0, 54841.0, 54851.0, 54931.0, 54969.0, 54989.0, 55145.0, 55183.0, 55234.0, 55279.0, 55319.0, 55339.0, 55486.0, 55520.0, 55609.0, 55632.0, 55768.0, 55781.0, 56916.0, 56984.0, 57050.0, 57092.0, 57448.0, 57599.0, 57665.0, 57711.0, 57786.0, 58155.0, 58478.0, 58493.0, 64121.0, 64431.0, 64710.0, 64848.0, 64895.0, 65056.0, 79075.0, 79646.0, 79718.0, 79723.0, 79745.0, 79862.0, 79876.0, 79893.0, 79898.0, 80110.0, 80155.0, 80218.0, 81602.0, 81611.0, 81627.0, 81847.0, 83448.0, 83744.0, 83989.0, 84078.0, 84108.0, 84162.0, 84295.0, 84775.0, 84924.0, 84946.0, 85015.0, 90317.0, 90592.0, 90843.0, 91392.0, 94239.0, 113174.0, 114803.0, 126231.0, 128387.0, 135114.0, 143686.0, 147694.0, 147923.0, 148254.0, 148266.0, 148268.0, 149420.0, 163081.0, 163115.0, 163131.0, 165918.0, 168374.0, 170506.0, 170958.0, 199692.0, 220988.0, 221302.0, 222194.0, 246175.0, 253430.0, 253461.0, 254065.0, 283742.0, 284323.0, 284349.0, 342538.0, 347344.0, 360023.0, 388566.0, 399818.0, 653121.0, 102157402.0 
GO:0005829 CC 6.38e-31 267/746  5293/29107 D02 cytosol                                  132.0, 331.0, 400.0, 665.0, 836.0, 905.0, 908.0, 1022.0, 1434.0, 1540.0, 1633.0, 1656.0, 1964.0, 1983.0, 2058.0, 2098.0, 2135.0, 2332.0, 2491.0, 2730.0, 2739.0, 2957.0, 3183.0, 3184.0, 3188.0, 3267.0, 3281.0, 3422.0, 3434.0, 3612.0, 3658.0, 3717.0, 3837.0, 3841.0, 4012.0, 4154.0, 4287.0, 4686.0, 4898.0, 4927.0, 5049.0, 5289.0, 5290.0, 5440.0, 5464.0, 5494.0, 5500.0, 5516.0, 5520.0, 5537.0, 5565.0, 5610.0, 5682.0, 5684.0, 5685.0, 5701.0, 5706.0, 5711.0, 5716.0, 5805.0, 5861.0, 5867.0, 5868.0, 5903.0, 5917.0, 5931.0, 6059.0, 6120.0, 6160.0, 6227.0, 6235.0, 6418.0, 6500.0, 6632.0, 6636.0, 6643.0, 6683.0, 6726.0, 6728.0, 6731.0, 6789.0, 6885.0, 7114.0, 7155.0, 7247.0, 7251.0, 7257.0, 7319.0, 7321.0, 7322.0, 7323.0, 7411.0, 7518.0, 7520.0, 7555.0, 7750.0, 8065.0, 8439.0, 8487.0, 8540.0, 8665.0, 8669.0, 8697.0, 8726.0, 8833.0, 8836.0, 8883.0, 8887.0, 9113.0, 9140.0, 9184.0, 9218.0, 9318.0, 9320.0, 9446.0, 9521.0, 9559.0, 9604.0, 9631.0, 9735.0, 9958.0, 9978.0, 10009.0, 10092.0, 10190.0, 10213.0, 10260.0, 10380.0, 10393.0, 10466.0, 10527.0, 10565.0, 10575.0, 10605.0, 10640.0, 10657.0, 10671.0, 10728.0, 10746.0, 10890.0, 10929.0, 10971.0, 10987.0, 11080.0, 11235.0, 11266.0, 11345.0, 22822.0, 22862.0, 22916.0, 22931.0, 23122.0, 23262.0, 23317.0, 23480.0, 23658.0, 24138.0, 25852.0, 25879.0, 25898.0, 25934.0, 25962.0, 25978.0, 26060.0, 26091.0, 26127.0, 26224.0, 26258.0, 26272.0, 26273.0, 27000.0, 27010.0, 27249.0, 27257.0, 27258.0, 27430.0, 29110.0, 29127.0, 29945.0, 30849.0, 49854.0, 51010.0, 51088.0, 51164.0, 51185.0, 51251.0, 51371.0, 51501.0, 51510.0, 51552.0, 51562.0, 51582.0, 51602.0, 51637.0, 51699.0, 51715.0, 54014.0, 54165.0, 54205.0, 54726.0, 54764.0, 54851.0, 54878.0, 54928.0, 55142.0, 55250.0, 55270.0, 55500.0, 55520.0, 55632.0, 55745.0, 55746.0, 55763.0, 55768.0, 55773.0, 55781.0, 55860.0, 55958.0, 56261.0, 56929.0, 56984.0, 57107.0, 57534.0, 57599.0, 57665.0, 58478.0, 60560.0, 64089.0, 64121.0, 64895.0, 65056.0, 65977.0, 79646.0, 79657.0, 79719.0, 79872.0, 79876.0, 80006.0, 80155.0, 80218.0, 80321.0, 81631.0, 81847.0, 83930.0, 84078.0, 84910.0, 84946.0, 91687.0, 114882.0, 118487.0, 134429.0, 134492.0, 140838.0, 142891.0, 161742.0, 165918.0, 167227.0, 170506.0, 197131.0, 200576.0, 221143.0, 246175.0, 253943.0, 255919.0, 340351.0, 399818.0, 102157402.0 
GO:0005737 CC 3.39e-15 205/746  4724/29107 D02 cytoplasm                                331.0, 400.0, 836.0, 908.0, 988.0, 1022.0, 1434.0, 1525.0, 1633.0, 1656.0, 1964.0, 1983.0, 2058.0, 2332.0, 2739.0, 2969.0, 3066.0, 3422.0, 3434.0, 3612.0, 3658.0, 3717.0, 3837.0, 4012.0, 4154.0, 4287.0, 4673.0, 4942.0, 5049.0, 5134.0, 5289.0, 5290.0, 5423.0, 5464.0, 5500.0, 5565.0, 5610.0, 5636.0, 5684.0, 5701.0, 5716.0, 5805.0, 5868.0, 5903.0, 5917.0, 6059.0, 6418.0, 6432.0, 6500.0, 6643.0, 6683.0, 6741.0, 6789.0, 6879.0, 6902.0, 7013.0, 7073.0, 7114.0, 7247.0, 7251.0, 7257.0, 7321.0, 7411.0, 7555.0, 7803.0, 8439.0, 8539.0, 8548.0, 8697.0, 8883.0, 9318.0, 9419.0, 9446.0, 9521.0, 9604.0, 9637.0, 9689.0, 9735.0, 9774.0, 9958.0, 9975.0, 10054.0, 10092.0, 10190.0, 10206.0, 10209.0, 10285.0, 10438.0, 10605.0, 10640.0, 10657.0, 10746.0, 10929.0, 10971.0, 10987.0, 11052.0, 11101.0, 11103.0, 11146.0, 11235.0, 11266.0, 11345.0, 22823.0, 22916.0, 22944.0, 23122.0, 23429.0, 23658.0, 25852.0, 25896.0, 25898.0, 25978.0, 26060.0, 26225.0, 26258.0, 26272.0, 26953.0, 27000.0, 27249.0, 27257.0, 29110.0, 29970.0, 51010.0, 51086.0, 51088.0, 51164.0, 51185.0, 51247.0, 51251.0, 51290.0, 51360.0, 51371.0, 51569.0, 51582.0, 51637.0, 51715.0, 54165.0, 54439.0, 54619.0, 54764.0, 54841.0, 54878.0, 55183.0, 55234.0, 55250.0, 55255.0, 55327.0, 55500.0, 55631.0, 55706.0, 55763.0, 55768.0, 55781.0, 56164.0, 57120.0, 57489.0, 57534.0, 60487.0, 60560.0, 64121.0, 64431.0, 64710.0, 79719.0, 79745.0, 79752.0, 79872.0, 79876.0, 79893.0, 80155.0, 80218.0, 81602.0, 81847.0, 84365.0, 85015.0, 90355.0, 90806.0, 90826.0, 91272.0, 93627.0, 114803.0, 123811.0, 127253.0, 134429.0, 134492.0, 135114.0, 143686.0, 150472.0, 163087.0, 167227.0, 170506.0, 197131.0, 220988.0, 221079.0, 221302.0, 221322.0, 222658.0, 246175.0, 253430.0, 253943.0, 255919.0, 283742.0, 342538.0, 387119.0, 399818.0, 102157402.0 
GO:0005730 CC 2.62e-12  74/746  1186/29107 D05 nucleolus                                1656.0, 2332.0, 2483.0, 3717.0, 4287.0, 5049.0, 5500.0, 5884.0, 5980.0, 6160.0, 6728.0, 6884.0, 6902.0, 7013.0, 7155.0, 7251.0, 7520.0, 8161.0, 8487.0, 8540.0, 9521.0, 10009.0, 10438.0, 10565.0, 11056.0, 11103.0, 22822.0, 25871.0, 25879.0, 26354.0, 26775.0, 27000.0, 27107.0, 30836.0, 51010.0, 51096.0, 51187.0, 51290.0, 51562.0, 51602.0, 54014.0, 55003.0, 55105.0, 55319.0, 55632.0, 57050.0, 64710.0, 79009.0, 84294.0, 84295.0, 84365.0, 84549.0, 85865.0, 114599.0, 114803.0, 134430.0, 619383.0, 654319.0, 677770.0, 677793.0, 677797.0, 677800.0, 677806.0, 677819.0, 677820.0, 677829.0, 677833.0, 677846.0, 692086.0, 692225.0, 100124536.0, 100158262.0, 100302743.0, 109616967.0 
GO:0016020 CC 7.48e-09  99/746  2121/29107 D02 membrane                                 988.0, 1182.0, 1362.0, 1434.0, 1656.0, 2058.0, 2181.0, 2332.0, 2969.0, 3183.0, 3188.0, 3837.0, 4012.0, 4673.0, 4999.0, 5289.0, 5290.0, 5494.0, 5610.0, 5701.0, 5706.0, 5903.0, 5917.0, 6059.0, 6160.0, 6309.0, 6643.0, 7037.0, 7095.0, 7417.0, 7520.0, 8161.0, 8539.0, 8540.0, 8665.0, 8813.0, 9631.0, 9689.0, 9716.0, 10128.0, 10424.0, 10466.0, 10492.0, 10527.0, 10550.0, 10657.0, 10971.0, 11052.0, 11056.0, 11103.0, 22862.0, 23122.0, 23317.0, 23480.0, 23788.0, 26060.0, 26354.0, 27032.0, 29079.0, 30849.0, 50640.0, 51026.0, 51185.0, 51290.0, 51371.0, 51602.0, 54431.0, 54708.0, 54928.0, 55266.0, 55500.0, 55631.0, 55706.0, 55745.0, 55746.0, 55754.0, 55763.0, 55973.0, 56889.0, 57120.0, 57448.0, 57665.0, 64225.0, 64895.0, 79009.0, 80155.0, 80267.0, 81537.0, 81614.0, 83930.0, 84162.0, 84910.0, 84945.0, 90693.0, 93380.0, 114882.0, 440138.0, 493856.0, 102157402.0 
GO:0005739 CC 1.57e-08  69/746  1307/29107 D05 mitochondrion                            522.0, 539.0, 549.0, 665.0, 1353.0, 1633.0, 1656.0, 3658.0, 4686.0, 4724.0, 4898.0, 4942.0, 5537.0, 5805.0, 5898.0, 5903.0, 6059.0, 6742.0, 7417.0, 7978.0, 8540.0, 9801.0, 9958.0, 10128.0, 10440.0, 10773.0, 23788.0, 25934.0, 26520.0, 27249.0, 29093.0, 50640.0, 51095.0, 51108.0, 51499.0, 51503.0, 54148.0, 54205.0, 54534.0, 54708.0, 54931.0, 55186.0, 55326.0, 55486.0, 55863.0, 56942.0, 56945.0, 56947.0, 64983.0, 79736.0, 80219.0, 80298.0, 81631.0, 83787.0, 84233.0, 85865.0, 92259.0, 118487.0, 131118.0, 134266.0, 144363.0, 152100.0, 157378.0, 170506.0, 196294.0, 205327.0, 374986.0, 493753.0, 100996939.0 
GO:0005789 CC 1.36e-07  54/746   974/29107 D04 endoplasmic reticulum membrane           2135.0, 2181.0, 4287.0, 5283.0, 6309.0, 6400.0, 6683.0, 7844.0, 8813.0, 9218.0, 9488.0, 9554.0, 10206.0, 10550.0, 10890.0, 11236.0, 11345.0, 22908.0, 22931.0, 29097.0, 50640.0, 51109.0, 51167.0, 51290.0, 51465.0, 51714.0, 54708.0, 54965.0, 55161.0, 55326.0, 55973.0, 57142.0, 57665.0, 60559.0, 79876.0, 80856.0, 81537.0, 81790.0, 83787.0, 83930.0, 84650.0, 90701.0, 114882.0, 116150.0, 142891.0, 201562.0, 201895.0, 258010.0, 286144.0, 388650.0, 440026.0, 440138.0, 493856.0, 100996939.0 
GO:0005783 CC 1.89e-07  56/746  1036/29107 D05 endoplasmic reticulum                    665.0, 2135.0, 2181.0, 2218.0, 5283.0, 5861.0, 6400.0, 6418.0, 6683.0, 6731.0, 7095.0, 7247.0, 7555.0, 7803.0, 7844.0, 8813.0, 9218.0, 10424.0, 10492.0, 11236.0, 11320.0, 22908.0, 23585.0, 27032.0, 29097.0, 51026.0, 51060.0, 51108.0, 51167.0, 51251.0, 51290.0, 51371.0, 51569.0, 51714.0, 54431.0, 54708.0, 55161.0, 55754.0, 56886.0, 57142.0, 57665.0, 60559.0, 64225.0, 64848.0, 80856.0, 83787.0, 83989.0, 84650.0, 134429.0, 142891.0, 148534.0, 160418.0, 201562.0, 201895.0, 340481.0, 493856.0 
GO:0000151 CC 7.93e-07  14/746   109/29107 D04 ubiquitin ligase complex                 7321.0, 7322.0, 9412.0, 9604.0, 23142.0, 25852.0, 25898.0, 26224.0, 26272.0, 54165.0, 56929.0, 79872.0, 165918.0, 197131.0 
GO:0000781 CC 8.42e-07  17/746   160/29107 D03 chromosome, telomeric region             546.0, 4999.0, 5500.0, 5813.0, 5884.0, 6117.0, 6741.0, 7013.0, 7520.0, 10635.0, 10728.0, 10951.0, 11335.0, 23595.0, 55183.0, 55791.0, 170506.0 
GO:0015030 CC 1.84e-06  11/746    71/29107 D03 Cajal body                               2332.0, 2483.0, 8161.0, 10208.0, 10285.0, 51602.0, 90806.0, 677770.0, 677820.0, 100124536.0, 102157402.0 
GO:0005743 CC 2.34e-06  28/746   404/29107 D05 mitochondrial inner membrane             514.0, 522.0, 539.0, 4708.0, 4717.0, 4724.0, 9801.0, 10440.0, 23788.0, 26520.0, 29093.0, 51023.0, 54148.0, 54205.0, 54534.0, 55186.0, 55486.0, 55863.0, 56945.0, 60488.0, 64983.0, 79568.0, 80219.0, 84233.0, 92259.0, 118487.0, 131118.0, 157378.0 
GO:0016607 CC 3.25e-06  28/746   411/29107 D03 nuclear speck                            665.0, 988.0, 5994.0, 6432.0, 8539.0, 8930.0, 9320.0, 9774.0, 10285.0, 10929.0, 10933.0, 11052.0, 25898.0, 25962.0, 51340.0, 51371.0, 51501.0, 51503.0, 51631.0, 54439.0, 55086.0, 55105.0, 55234.0, 79719.0, 79872.0, 84248.0, 170506.0, 102157402.0 
GO:0032040 CC 5.46e-06   8/746    39/29107 D04 small-subunit processome                 7520.0, 11103.0, 25879.0, 51096.0, 51602.0, 57050.0, 84294.0, 134430.0 
GO:0000502 CC 7.35e-06   9/746    53/29107 D05 proteasome complex                       5682.0, 5684.0, 5685.0, 5701.0, 5706.0, 5711.0, 5716.0, 10213.0, 197131.0 
GO:0000792 CC 9.79e-06   8/746    42/29107 D03 heterochromatin                          546.0, 1656.0, 3015.0, 4999.0, 7155.0, 10951.0, 11335.0, 56916.0 
GO:0071013 CC 1.11e-05  11/746    85/29107 D04 catalytic step 2 spliceosome             988.0, 2483.0, 3183.0, 6632.0, 6636.0, 9716.0, 10492.0, 27258.0, 51340.0, 51503.0, 220988.0 
GO:0042645 CC 1.41e-05   8/746    44/29107 D05 mitochondrial nucleoid                   6742.0, 7417.0, 7978.0, 10128.0, 51106.0, 54931.0, 79736.0, 80298.0 
GO:0005635 CC 2.01e-05  16/746   182/29107 D04 nuclear envelope                         665.0, 1434.0, 3837.0, 5903.0, 9631.0, 9818.0, 10424.0, 10527.0, 11335.0, 55161.0, 55326.0, 55706.0, 55746.0, 57142.0, 255919.0, 285671.0 
GO:0012505 CC 2.86e-05  13/746   129/29107 D02 endomembrane system                      5861.0, 5868.0, 8417.0, 10424.0, 11236.0, 22931.0, 23673.0, 51552.0, 51715.0, 54928.0, 55326.0, 81631.0, 285282.0 
GO:0044322 CC 3.24e-05   6/746    25/29107 D02 endoplasmic reticulum quality control compartment 7844.0, 10206.0, 11236.0, 27248.0, 56886.0, 80267.0 
GO:0071782 CC 3.77e-05   5/746    16/29107 D04 endoplasmic reticulum tubular network    3837.0, 10890.0, 22931.0, 57142.0, 80856.0 
GO:1990904 CC 4.21e-05  14/746   153/29107 D02 ribonucleoprotein complex                2058.0, 2332.0, 3184.0, 3188.0, 4686.0, 6741.0, 7073.0, 7155.0, 7520.0, 10128.0, 10492.0, 11052.0, 79736.0, 220988.0 
GO:0035098 CC 4.87e-05   4/746     9/29107 D06 ESC/E(Z) complex                         3066.0, 5931.0, 8726.0, 121536.0 
GO:0090734 CC 5.19e-05   6/746    27/29107 D02 site of DNA damage                       6117.0, 7520.0, 8065.0, 10951.0, 11335.0, 54969.0 
GO:0030670 CC 9.16e-05   9/746    72/29107 D07 phagocytic vesicle membrane              5289.0, 5868.0, 9140.0, 9554.0, 10890.0, 30849.0, 51715.0, 55529.0, 200576.0 
GO:0071007 CC 9.75e-05   6/746    30/29107 D05 U2-type catalytic step 2 spliceosome     988.0, 6632.0, 6636.0, 9716.0, 51340.0, 51503.0 
GO:0031901 CC 1.09e-04  14/746   167/29107 D07 early endosome membrane                  1182.0, 5867.0, 5868.0, 6643.0, 7251.0, 8417.0, 23317.0, 23673.0, 26060.0, 29126.0, 51552.0, 64089.0, 93380.0, 200576.0 
GO:0031464 CC 1.22e-04   4/746    11/29107 D07 Cul4A-RING E3 ubiquitin ligase complex   1161.0, 9978.0, 11146.0, 51185.0 
GO:0005669 CC 1.42e-04   6/746    32/29107 D04 transcription factor TFIID complex       2957.0, 2967.0, 6873.0, 6879.0, 6884.0, 51616.0 
GO:0098826 CC 1.61e-04   3/746     5/29107 D05 endoplasmic reticulum tubular network membrane 57142.0, 64225.0, 80856.0 
GO:1990726 CC 1.61e-04   3/746     5/29107 D03 Lsm1-7-Pat1 complex                      23658.0, 27257.0, 27258.0 
GO:0000139 CC 1.68e-04  31/746   587/29107 D05 Golgi membrane                           1182.0, 5861.0, 8548.0, 9166.0, 9554.0, 10466.0, 10565.0, 10890.0, 11235.0, 11320.0, 11345.0, 22862.0, 22908.0, 23390.0, 23673.0, 27032.0, 51026.0, 51360.0, 51552.0, 56900.0, 57120.0, 57511.0, 65977.0, 84910.0, 90410.0, 93380.0, 152559.0, 153339.0, 200576.0, 258010.0, 340481.0 
GO:0005643 CC 2.24e-04   8/746    64/29107 D03 nuclear pore                             3267.0, 3837.0, 4927.0, 5903.0, 9818.0, 10527.0, 55706.0, 55746.0 
GO:0005770 CC 2.36e-04  12/746   138/29107 D08 late endosome                            1182.0, 3454.0, 5289.0, 7251.0, 8417.0, 25978.0, 30849.0, 51552.0, 51699.0, 55745.0, 57599.0, 64089.0 
GO:0016604 CC 2.63e-04  20/746   321/29107 D02 nuclear body                             546.0, 2491.0, 6789.0, 7013.0, 8161.0, 8487.0, 23588.0, 23595.0, 25896.0, 25962.0, 26224.0, 26354.0, 51501.0, 54928.0, 55183.0, 57092.0, 64895.0, 80155.0, 388566.0, 399818.0 
GO:0031965 CC 3.67e-04  16/746   233/29107 D04 nuclear membrane                         3837.0, 5903.0, 6683.0, 9218.0, 9631.0, 9818.0, 23588.0, 27000.0, 51096.0, 55183.0, 55706.0, 55746.0, 80013.0, 114882.0, 163087.0, 255919.0 
GO:0046540 CC 4.41e-04   6/746    39/29107 D06 U4/U6 x U5 tri-snRNP complex             6632.0, 6636.0, 23658.0, 26828.0, 26832.0, 27258.0 
GO:0030496 CC 4.91e-04  13/746   171/29107 D02 midbody                                  1540.0, 2079.0, 5289.0, 6683.0, 9113.0, 10190.0, 10640.0, 26354.0, 29127.0, 55958.0, 57149.0, 57448.0, 93627.0 
GO:0000775 CC 6.82e-04   7/746    58/29107 D03 chromosome, centromeric region           2332.0, 5516.0, 10951.0, 11335.0, 79075.0, 79723.0, 91687.0 
GO:0005768 CC 6.95e-04  18/746   296/29107 D07 endosome                                 5289.0, 5867.0, 5868.0, 6643.0, 6683.0, 7037.0, 7251.0, 8417.0, 9559.0, 10092.0, 10890.0, 25978.0, 26060.0, 26258.0, 51699.0, 54664.0, 57448.0, 83930.0 
GO:0022624 CC 7.81e-04   4/746    17/29107 D02 proteasome accessory complex             5701.0, 5706.0, 5711.0, 10213.0 
GO:0010494 CC 7.95e-04   8/746    77/29107 D07 cytoplasmic stress granule               1656.0, 2332.0, 3837.0, 4154.0, 7073.0, 79752.0, 170506.0, 253943.0 
GO:0010008 CC 8.21e-04  15/746   227/29107 D06 endosome membrane                        1182.0, 5868.0, 6643.0, 6885.0, 7037.0, 7251.0, 7323.0, 9559.0, 23317.0, 26060.0, 51510.0, 51699.0, 51715.0, 55681.0, 200576.0 
GO:0072669 CC 8.53e-04   3/746     8/29107 D03 tRNA-splicing ligase complex             51637.0, 283742.0, 339487.0 
GO:0019773 CC 8.53e-04   3/746     8/29107 D02 proteasome core complex, alpha-subunit complex 5682.0, 5684.0, 5685.0 
GO:0000776 CC 1.21e-03  10/746   122/29107 D05 kinetochore                              2491.0, 9184.0, 10671.0, 23122.0, 23219.0, 51164.0, 55746.0, 84295.0, 134492.0, 253635.0 
GO:0005615 CC 1.26e-10   9/746  1708/29107 D02 extracellular space                      522.0, 1362.0, 2218.0, 7037.0, 8836.0, 10208.0, 26354.0, 54841.0, 406962.0 
GO:0005887 CC 5.81e-08   9/746  1413/29107 D04 integral component of plasma membrane    1182.0, 1525.0, 3454.0, 4012.0, 7037.0, 7871.0, 50856.0, 142891.0, 374986.0 
GO:0005576 CC 6.42e-07  18/746  1854/29107 D02 extracellular region                     1525.0, 2135.0, 3183.0, 3837.0, 4012.0, 5049.0, 5701.0, 7037.0, 7114.0, 7520.0, 8836.0, 10092.0, 10213.0, 25852.0, 55860.0, 90693.0, 205327.0, 492311.0 
GO:0005886 CC 9.61e-06  74/746  4502/29107 D03 plasma membrane                          132.0, 539.0, 905.0, 1022.0, 1182.0, 1362.0, 1525.0, 1983.0, 2058.0, 2181.0, 2739.0, 3454.0, 3682.0, 3717.0, 4012.0, 4287.0, 5049.0, 5290.0, 5412.0, 5494.0, 5500.0, 5867.0, 5868.0, 5898.0, 6885.0, 6996.0, 7037.0, 7251.0, 7323.0, 7520.0, 8417.0, 8883.0, 9218.0, 9735.0, 9958.0, 10009.0, 10550.0, 10890.0, 11080.0, 11235.0, 22931.0, 23122.0, 23317.0, 24138.0, 25978.0, 26060.0, 27032.0, 29126.0, 29966.0, 29970.0, 50856.0, 51552.0, 51715.0, 55183.0, 55327.0, 55529.0, 55706.0, 55754.0, 55763.0, 57120.0, 57142.0, 57534.0, 60560.0, 65056.0, 79009.0, 81537.0, 81614.0, 81847.0, 93380.0, 120103.0, 157378.0, 161742.0, 258010.0, 340481.0 
GO:0062023 CC 9.91e-05   0/746   374/29107 D04 collagen-containing extracellular matrix  
GO:0005515 MF 3.96e-62 540/746 12418/29107 D02 protein binding                          331.0, 400.0, 514.0, 522.0, 539.0, 546.0, 665.0, 836.0, 892.0, 905.0, 908.0, 988.0, 1022.0, 1161.0, 1182.0, 1353.0, 1385.0, 1389.0, 1434.0, 1479.0, 1525.0, 1540.0, 1656.0, 1964.0, 1983.0, 2058.0, 2079.0, 2098.0, 2135.0, 2181.0, 2218.0, 2332.0, 2483.0, 2491.0, 2553.0, 2730.0, 2739.0, 2957.0, 2967.0, 2969.0, 3015.0, 3066.0, 3183.0, 3184.0, 3188.0, 3267.0, 3281.0, 3434.0, 3454.0, 3612.0, 3658.0, 3717.0, 3837.0, 3841.0, 4012.0, 4154.0, 4287.0, 4673.0, 4686.0, 4724.0, 4801.0, 4898.0, 4927.0, 4942.0, 4999.0, 5049.0, 5134.0, 5283.0, 5289.0, 5290.0, 5412.0, 5423.0, 5440.0, 5494.0, 5500.0, 5516.0, 5520.0, 5537.0, 5565.0, 5610.0, 5612.0, 5636.0, 5682.0, 5684.0, 5685.0, 5701.0, 5706.0, 5711.0, 5716.0, 5805.0, 5813.0, 5814.0, 5861.0, 5867.0, 5868.0, 5884.0, 5898.0, 5903.0, 5917.0, 5931.0, 5980.0, 5984.0, 5994.0, 6018.0, 6059.0, 6117.0, 6119.0, 6120.0, 6160.0, 6227.0, 6400.0, 6418.0, 6432.0, 6498.0, 6500.0, 6613.0, 6632.0, 6636.0, 6643.0, 6683.0, 6726.0, 6728.0, 6731.0, 6741.0, 6742.0, 6789.0, 6873.0, 6879.0, 6884.0, 6885.0, 6902.0, 6996.0, 7013.0, 7037.0, 7114.0, 7247.0, 7251.0, 7319.0, 7321.0, 7322.0, 7323.0, 7411.0, 7417.0, 7518.0, 7520.0, 7555.0, 7556.0, 7559.0, 7584.0, 7597.0, 7675.0, 7678.0, 7707.0, 7733.0, 7750.0, 7803.0, 7844.0, 7871.0, 7978.0, 8065.0, 8161.0, 8417.0, 8439.0, 8487.0, 8539.0, 8540.0, 8545.0, 8548.0, 8665.0, 8669.0, 8697.0, 8726.0, 8732.0, 8813.0, 8836.0, 8883.0, 8887.0, 8930.0, 9113.0, 9140.0, 9166.0, 9184.0, 9218.0, 9318.0, 9320.0, 9406.0, 9412.0, 9419.0, 9446.0, 9521.0, 9554.0, 9559.0, 9604.0, 9631.0, 9637.0, 9716.0, 9735.0, 9774.0, 9801.0, 9818.0, 9852.0, 9958.0, 9975.0, 9978.0, 10009.0, 10054.0, 10092.0, 10128.0, 10190.0, 10206.0, 10208.0, 10209.0, 10213.0, 10260.0, 10285.0, 10424.0, 10438.0, 10466.0, 10492.0, 10527.0, 10550.0, 10565.0, 10575.0, 10605.0, 10635.0, 10640.0, 10657.0, 10728.0, 10746.0, 10773.0, 10794.0, 10890.0, 10929.0, 10933.0, 10951.0, 10971.0, 10987.0, 11052.0, 11080.0, 11101.0, 11103.0, 11146.0, 11235.0, 11236.0, 11244.0, 11266.0, 11335.0, 11345.0, 22822.0, 22908.0, 22916.0, 22931.0, 22944.0, 23122.0, 23142.0, 23219.0, 23317.0, 23390.0, 23429.0, 23480.0, 23515.0, 23585.0, 23588.0, 23595.0, 23658.0, 23673.0, 23741.0, 23788.0, 24138.0, 25831.0, 25852.0, 25879.0, 25896.0, 25898.0, 25934.0, 25962.0, 25978.0, 26060.0, 26127.0, 26224.0, 26258.0, 26272.0, 26273.0, 26354.0, 26520.0, 26751.0, 26953.0, 27000.0, 27010.0, 27125.0, 27248.0, 27249.0, 27257.0, 27258.0, 27430.0, 29068.0, 29079.0, 29081.0, 29090.0, 29097.0, 29110.0, 29126.0, 29127.0, 29945.0, 29966.0, 29970.0, 30836.0, 30849.0, 49854.0, 51010.0, 51026.0, 51060.0, 51086.0, 51088.0, 51105.0, 51106.0, 51108.0, 51109.0, 51164.0, 51185.0, 51187.0, 51188.0, 51193.0, 51247.0, 51251.0, 51290.0, 51340.0, 51371.0, 51465.0, 51496.0, 51499.0, 51501.0, 51503.0, 51510.0, 51552.0, 51562.0, 51569.0, 51582.0, 51602.0, 51616.0, 51631.0, 51637.0, 51699.0, 51715.0, 54165.0, 54205.0, 54431.0, 54664.0, 54708.0, 54726.0, 54764.0, 54819.0, 54834.0, 54841.0, 54851.0, 54878.0, 54931.0, 54969.0, 55003.0, 55086.0, 55142.0, 55145.0, 55161.0, 55183.0, 55216.0, 55234.0, 55255.0, 55266.0, 55270.0, 55319.0, 55326.0, 55327.0, 55334.0, 55486.0, 55500.0, 55529.0, 55609.0, 55623.0, 55631.0, 55632.0, 55656.0, 55681.0, 55746.0, 55754.0, 55763.0, 55768.0, 55773.0, 55781.0, 55791.0, 55860.0, 55863.0, 56681.0, 56886.0, 56900.0, 56916.0, 56929.0, 56942.0, 56947.0, 56984.0, 57050.0, 57092.0, 57107.0, 57120.0, 57142.0, 57226.0, 57448.0, 57456.0, 57511.0, 57534.0, 57599.0, 57786.0, 58478.0, 58493.0, 60487.0, 60559.0, 60560.0, 64121.0, 64225.0, 64431.0, 64848.0, 64983.0, 65056.0, 65977.0, 79075.0, 79157.0, 79269.0, 79568.0, 79657.0, 79718.0, 79719.0, 79723.0, 79736.0, 79745.0, 79752.0, 79770.0, 79862.0, 79872.0, 79876.0, 79898.0, 80006.0, 80013.0, 80110.0, 80155.0, 80218.0, 80298.0, 80321.0, 80745.0, 81611.0, 81627.0, 81631.0, 81790.0, 81847.0, 83448.0, 83930.0, 83940.0, 83989.0, 84078.0, 84108.0, 84162.0, 84248.0, 84294.0, 84295.0, 84365.0, 84549.0, 84775.0, 84924.0, 84946.0, 85015.0, 85025.0, 85865.0, 90355.0, 90410.0, 90624.0, 90701.0, 90826.0, 90843.0, 91392.0, 91687.0, 93380.0, 93621.0, 114803.0, 114882.0, 116150.0, 118487.0, 119032.0, 123811.0, 124411.0, 127253.0, 131118.0, 134429.0, 134492.0, 134553.0, 139231.0, 143686.0, 144363.0, 147923.0, 148254.0, 148266.0, 148534.0, 149420.0, 152559.0, 153339.0, 157378.0, 160418.0, 161742.0, 163081.0, 163087.0, 165918.0, 167227.0, 168374.0, 170506.0, 197131.0, 199692.0, 200576.0, 201562.0, 201895.0, 220988.0, 221079.0, 221302.0, 221322.0, 246175.0, 253430.0, 253461.0, 253635.0, 253943.0, 255919.0, 258010.0, 283742.0, 284323.0, 285282.0, 285672.0, 339487.0, 340481.0, 374986.0, 440026.0, 493753.0, 493856.0, 653121.0, 100996939.0, 102157402.0 
GO:0003723 MF 2.15e-33 122/746  1389/29107 D04 RNA binding                              132.0, 908.0, 988.0, 1479.0, 1656.0, 1964.0, 1983.0, 2079.0, 2332.0, 2483.0, 3066.0, 3183.0, 3184.0, 3188.0, 3267.0, 3434.0, 3658.0, 3837.0, 4154.0, 4673.0, 4686.0, 5610.0, 5682.0, 5813.0, 5814.0, 5903.0, 5931.0, 6160.0, 6227.0, 6432.0, 6613.0, 6632.0, 6636.0, 6726.0, 6728.0, 6731.0, 6741.0, 6742.0, 6902.0, 7037.0, 7073.0, 7114.0, 7247.0, 7257.0, 7520.0, 7555.0, 7978.0, 8539.0, 9406.0, 9689.0, 9716.0, 9774.0, 10128.0, 10209.0, 10285.0, 10438.0, 10492.0, 10575.0, 10605.0, 10635.0, 10657.0, 10929.0, 11052.0, 11056.0, 11103.0, 22862.0, 22916.0, 22944.0, 23515.0, 23658.0, 24138.0, 25879.0, 25962.0, 26354.0, 27000.0, 27257.0, 27258.0, 29093.0, 30836.0, 51010.0, 51096.0, 51106.0, 51340.0, 51503.0, 51602.0, 51631.0, 51637.0, 54148.0, 54439.0, 54726.0, 54931.0, 55086.0, 55339.0, 55623.0, 57050.0, 57142.0, 58155.0, 60488.0, 64710.0, 64848.0, 64895.0, 64983.0, 65056.0, 79009.0, 79736.0, 80155.0, 80745.0, 81627.0, 83448.0, 84248.0, 84294.0, 84295.0, 84365.0, 84549.0, 85865.0, 118487.0, 134430.0, 170506.0, 220988.0, 253943.0, 283742.0, 493856.0 
GO:0046872 MF 3.48e-18 131/746  2297/29107 D04 metal ion binding                        132.0, 331.0, 400.0, 546.0, 2967.0, 3267.0, 3422.0, 3658.0, 3682.0, 3717.0, 4154.0, 4898.0, 5134.0, 5423.0, 5500.0, 5516.0, 5537.0, 5612.0, 5805.0, 5903.0, 5980.0, 6018.0, 6117.0, 6120.0, 7155.0, 7257.0, 7556.0, 7559.0, 7584.0, 7597.0, 7673.0, 7675.0, 7678.0, 7707.0, 7733.0, 7844.0, 8887.0, 9406.0, 9604.0, 10009.0, 10213.0, 10224.0, 10380.0, 10746.0, 10773.0, 10794.0, 10987.0, 11179.0, 11244.0, 11320.0, 22823.0, 22835.0, 22944.0, 23429.0, 25831.0, 27032.0, 27107.0, 29068.0, 29127.0, 49854.0, 51086.0, 51105.0, 51167.0, 51185.0, 51193.0, 51276.0, 51360.0, 51699.0, 54205.0, 54439.0, 54665.0, 54764.0, 54928.0, 54989.0, 55270.0, 55279.0, 55520.0, 55609.0, 55632.0, 55768.0, 55781.0, 57711.0, 64895.0, 79862.0, 79872.0, 79898.0, 80110.0, 80856.0, 81627.0, 81790.0, 83744.0, 83940.0, 84108.0, 84295.0, 84775.0, 84924.0, 90317.0, 90592.0, 91392.0, 114803.0, 116150.0, 121536.0, 126231.0, 128387.0, 147694.0, 147923.0, 148254.0, 148266.0, 148268.0, 152100.0, 163081.0, 163087.0, 163115.0, 163131.0, 165918.0, 170958.0, 199692.0, 221302.0, 222194.0, 246175.0, 253430.0, 253461.0, 284323.0, 284349.0, 285671.0, 339487.0, 347344.0, 360023.0, 388566.0, 493856.0, 653121.0 
GO:0004842 MF 2.92e-10  26/746   230/29107 D04 ubiquitin-protein transferase activity   331.0, 1161.0, 6400.0, 7319.0, 7321.0, 7322.0, 7323.0, 7844.0, 8065.0, 8697.0, 9978.0, 10206.0, 11236.0, 25898.0, 26091.0, 26224.0, 26272.0, 26273.0, 29945.0, 55632.0, 55958.0, 57448.0, 57534.0, 79872.0, 81847.0, 165918.0 
GO:0003677 MF 1.20e-07  52/746   921/29107 D04 DNA binding                              546.0, 988.0, 1389.0, 2957.0, 2969.0, 3015.0, 3267.0, 4801.0, 5134.0, 5440.0, 5612.0, 5980.0, 5984.0, 6018.0, 6418.0, 6884.0, 6996.0, 7013.0, 7073.0, 7155.0, 7247.0, 7251.0, 7257.0, 7520.0, 7584.0, 7678.0, 8690.0, 8930.0, 9204.0, 9774.0, 10260.0, 10438.0, 10635.0, 10657.0, 10773.0, 11244.0, 22823.0, 22944.0, 23429.0, 29068.0, 51106.0, 55279.0, 56916.0, 57599.0, 65056.0, 79075.0, 80298.0, 84295.0, 94239.0, 114803.0, 121536.0, 163115.0 
GO:0003697 MF 6.30e-07  14/746   107/29107 D05 single-stranded DNA binding              5813.0, 5814.0, 6117.0, 6119.0, 6742.0, 7247.0, 7257.0, 7555.0, 10128.0, 10635.0, 55086.0, 57599.0, 64710.0, 170506.0 
GO:0003729 MF 2.26e-06  19/746   210/29107 D05 mRNA binding                             1479.0, 1656.0, 2332.0, 4686.0, 5814.0, 6741.0, 7555.0, 9716.0, 10492.0, 10657.0, 11052.0, 22916.0, 27257.0, 51247.0, 51631.0, 58155.0, 84248.0, 220988.0, 253943.0 
GO:0004843 MF 6.13e-06  13/746   112/29107 D07 thiol-dependent deubiquitinase           1540.0, 4287.0, 8665.0, 9958.0, 10213.0, 10987.0, 51633.0, 54726.0, 54764.0, 80013.0, 85015.0, 114803.0, 221302.0 
GO:0005524 MF 5.61e-05  63/746  1458/29107 D08 ATP binding                              132.0, 546.0, 908.0, 1022.0, 1182.0, 1633.0, 1656.0, 2058.0, 2181.0, 3717.0, 5289.0, 5290.0, 5610.0, 5701.0, 5706.0, 5884.0, 5917.0, 5984.0, 6059.0, 6683.0, 6789.0, 6885.0, 6996.0, 7155.0, 7319.0, 7321.0, 7322.0, 7323.0, 7520.0, 8732.0, 8833.0, 9113.0, 9716.0, 10054.0, 10575.0, 10746.0, 11056.0, 23262.0, 27010.0, 27032.0, 29110.0, 30849.0, 50640.0, 51086.0, 51095.0, 51465.0, 55500.0, 55681.0, 55781.0, 56164.0, 56916.0, 64848.0, 64895.0, 79009.0, 79646.0, 79876.0, 93627.0, 149420.0, 150472.0, 170506.0, 200576.0, 253430.0, 102157402.0 
GO:0061630 MF 1.17e-04  20/746   302/29107 D05 ubiquitin protein ligase activity        331.0, 7321.0, 7322.0, 7323.0, 7844.0, 9320.0, 9412.0, 9604.0, 9978.0, 10206.0, 11236.0, 25831.0, 25898.0, 26272.0, 54708.0, 79872.0, 81790.0, 81847.0, 197131.0, 285671.0 
GO:0000981 MF 1.55e-04  54/746  1242/29107 D03 DNA-binding transcription factor activity, RNA polymerase II-specific 988.0, 1385.0, 1389.0, 2117.0, 2969.0, 4801.0, 5813.0, 5814.0, 6018.0, 6498.0, 7556.0, 7559.0, 7584.0, 7673.0, 7675.0, 7678.0, 7733.0, 7748.0, 9975.0, 10009.0, 10224.0, 10794.0, 11244.0, 22835.0, 27107.0, 49854.0, 51276.0, 55145.0, 55279.0, 55609.0, 57711.0, 57786.0, 79862.0, 80110.0, 84775.0, 84924.0, 90317.0, 90592.0, 91392.0, 126231.0, 147694.0, 147923.0, 148254.0, 148266.0, 148268.0, 168374.0, 170958.0, 199692.0, 253461.0, 284323.0, 284349.0, 347344.0, 360023.0, 388566.0 
GO:0000339 MF 1.80e-04   4/746    12/29107 D05 RNA cap binding                          4686.0, 22916.0, 24138.0, 27257.0 
GO:0061578 MF 1.80e-04   4/746    12/29107 D07 Lys63-specific deubiquitinase activity   1540.0, 4287.0, 10213.0, 54726.0 
GO:0070122 MF 1.80e-04   4/746    12/29107 D04 isopeptidase activity                    8665.0, 10213.0, 10987.0, 114803.0 
GO:0042802 MF 2.00e-04  62/746  1495/29107 D03 identical protein binding                331.0, 665.0, 892.0, 1385.0, 2058.0, 2098.0, 2332.0, 3183.0, 3281.0, 3612.0, 3717.0, 4942.0, 5610.0, 5636.0, 5706.0, 5805.0, 6120.0, 6643.0, 6742.0, 6789.0, 6885.0, 7013.0, 7037.0, 7247.0, 7518.0, 8161.0, 8545.0, 8665.0, 8669.0, 8726.0, 9818.0, 9852.0, 9958.0, 10657.0, 10951.0, 10971.0, 11335.0, 23219.0, 23390.0, 26060.0, 26127.0, 26258.0, 27010.0, 29110.0, 29970.0, 51562.0, 51637.0, 54931.0, 55145.0, 55216.0, 56947.0, 57120.0, 64089.0, 64225.0, 65977.0, 79872.0, 80321.0, 80856.0, 123811.0, 135114.0, 283742.0, 285148.0 
GO:0004930 MF 2.59e-08   0/746   684/29107 D04 G protein-coupled receptor activity       
GO:0005509 MF 2.98e-06   2/746   704/29107 D05 calcium ion binding                      50856.0, 80267.0 
GO:0004984 MF 7.29e-05   0/746   399/29107 D04 olfactory receptor activity               
```
