## Supplementary material for "Transcriptional and genetic sex differences for schizophrenia across the dorsolateral prefrontal cortex, hippocampus, and caudate nucleus": Data S4: GO_analysis_module_blue.txt

```
GO:0022010 BP 8.20e-11  9/1082    13/29107 D05 central nervous system myelination       443.0, 745.0, 3766.0, 4099.0, 5354.0, 6663.0, 6900.0, 23385.0, 84504.0 
GO:0007015 BP 2.45e-07 19/1082   127/29107 D05 actin filament organization              391.0, 3092.0, 4640.0, 4642.0, 4643.0, 7018.0, 7171.0, 9026.0, 9844.0, 9886.0, 10435.0, 29119.0, 57471.0, 57477.0, 65108.0, 79767.0, 84327.0, 123720.0, 134549.0 
GO:0042552 BP 4.42e-07 11/1082    44/29107 D04 myelination                              3792.0, 4118.0, 4155.0, 5653.0, 8537.0, 8892.0, 9514.0, 10215.0, 51090.0, 83700.0, 256987.0 
GO:0045665 BP 8.16e-06 11/1082    58/29107 D06 negative regulation of neuron differentiation 4099.0, 4211.0, 4821.0, 5469.0, 6900.0, 9745.0, 10215.0, 22882.0, 28514.0, 55755.0, 58190.0 
GO:0042982 BP 2.69e-05  5/1082    11/29107 D05 amyloid precursor protein metabolic process 5653.0, 5663.0, 23385.0, 26119.0, 51107.0 
GO:0006915 BP 2.85e-05 41/1082   547/29107 D04 apoptotic process                        142.0, 666.0, 825.0, 835.0, 1793.0, 2263.0, 3092.0, 3440.0, 4118.0, 5414.0, 5436.0, 5794.0, 6195.0, 6242.0, 6461.0, 7185.0, 8633.0, 9026.0, 9220.0, 9274.0, 9423.0, 9618.0, 9844.0, 10395.0, 10553.0, 23239.0, 23604.0, 26585.0, 29115.0, 57556.0, 79092.0, 79156.0, 79767.0, 84260.0, 84957.0, 115584.0, 117584.0, 158471.0, 219699.0, 399694.0, 414899.0 
GO:0050911 BP 6.93e-06  1/1082   401/29107 D05 detection of chemical stimulus involved in sensory perception of smell 135924.0 
GO:0035195 BP 1.24e-05  4/1082   557/29107 D09 gene silencing by miRNA                  693160.0, 693229.0, 724027.0, 100422882.0 
GO:0005737 CC 2.26e-12 264/1082  4724/29107 D02 cytoplasm                                105.0, 323.0, 468.0, 666.0, 672.0, 825.0, 835.0, 933.0, 1021.0, 1028.0, 1080.0, 1108.0, 1119.0, 1267.0, 1270.0, 1371.0, 1410.0, 1465.0, 1573.0, 1755.0, 1785.0, 1793.0, 1841.0, 1902.0, 1939.0, 2017.0, 2246.0, 2263.0, 2318.0, 2346.0, 2495.0, 2512.0, 2861.0, 2934.0, 3092.0, 3145.0, 3275.0, 3292.0, 3306.0, 3656.0, 3916.0, 3993.0, 3996.0, 4099.0, 4149.0, 4303.0, 4520.0, 4640.0, 4642.0, 4643.0, 4650.0, 4660.0, 4678.0, 4752.0, 5027.0, 5129.0, 5156.0, 5287.0, 5334.0, 5583.0, 5653.0, 5794.0, 5860.0, 6195.0, 6299.0, 6642.0, 6720.0, 6777.0, 6888.0, 6938.0, 7185.0, 7298.0, 7405.0, 7444.0, 7508.0, 7846.0, 7919.0, 7942.0, 8502.0, 8537.0, 8738.0, 8892.0, 9134.0, 9267.0, 9294.0, 9380.0, 9404.0, 9423.0, 9448.0, 9473.0, 9618.0, 9638.0, 9731.0, 9770.0, 9781.0, 9788.0, 9844.0, 9846.0, 9855.0, 9860.0, 9918.0, 10083.0, 10212.0, 10215.0, 10226.0, 10278.0, 10379.0, 10395.0, 10397.0, 10420.0, 10425.0, 10435.0, 10436.0, 10553.0, 10566.0, 10753.0, 10766.0, 10826.0, 11016.0, 11123.0, 11135.0, 11145.0, 11221.0, 11240.0, 11276.0, 11322.0, 22858.0, 22933.0, 23150.0, 23239.0, 23303.0, 23387.0, 23405.0, 23499.0, 23589.0, 23604.0, 23612.0, 23677.0, 24139.0, 25793.0, 25861.0, 25914.0, 26574.0, 26576.0, 27106.0, 27130.0, 27161.0, 27296.0, 28984.0, 28996.0, 29763.0, 29914.0, 30812.0, 30833.0, 50717.0, 51035.0, 51314.0, 51429.0, 51741.0, 53637.0, 54442.0, 54893.0, 54899.0, 54939.0, 54960.0, 54961.0, 55139.0, 55144.0, 55159.0, 55182.0, 55191.0, 55213.0, 55323.0, 55421.0, 55619.0, 55672.0, 55696.0, 55755.0, 55841.0, 55857.0, 55861.0, 55902.0, 56062.0, 56155.0, 56339.0, 56957.0, 57060.0, 57186.0, 57217.0, 57471.0, 57477.0, 57509.0, 57519.0, 57609.0, 57674.0, 58473.0, 63928.0, 64081.0, 64108.0, 64399.0, 64784.0, 64901.0, 65108.0, 65125.0, 65979.0, 66008.0, 78996.0, 79066.0, 79092.0, 79767.0, 79789.0, 79817.0, 79987.0, 80005.0, 80705.0, 80824.0, 83543.0, 83714.0, 84138.0, 84173.0, 84260.0, 84296.0, 84327.0, 84529.0, 84859.0, 84872.0, 85407.0, 85417.0, 88455.0, 90187.0, 92291.0, 92335.0, 114907.0, 116362.0, 117283.0, 117584.0, 118611.0, 122060.0, 122622.0, 123720.0, 125061.0, 131870.0, 138639.0, 154881.0, 158471.0, 161176.0, 163782.0, 201266.0, 220296.0, 220972.0, 221184.0, 221458.0, 222166.0, 222643.0, 256364.0, 284948.0, 285590.0, 286204.0, 338657.0, 389337.0, 400673.0, 400961.0, 645121.0, 768206.0 
GO:0005886 CC 7.21e-12 252/1082  4502/29107 D03 plasma membrane                          20.0, 100.0, 391.0, 419.0, 468.0, 672.0, 780.0, 825.0, 933.0, 971.0, 976.0, 1080.0, 1181.0, 1244.0, 1267.0, 1318.0, 1368.0, 1604.0, 1676.0, 1785.0, 1839.0, 1902.0, 1942.0, 2017.0, 2065.0, 2263.0, 2318.0, 2346.0, 2696.0, 2861.0, 2864.0, 2913.0, 2934.0, 2979.0, 3161.0, 3249.0, 3306.0, 3643.0, 3656.0, 3673.0, 3759.0, 3766.0, 3792.0, 3916.0, 3920.0, 3993.0, 3996.0, 4036.0, 4099.0, 4155.0, 4162.0, 4340.0, 4640.0, 4642.0, 4643.0, 4651.0, 4756.0, 4804.0, 5010.0, 5027.0, 5046.0, 5156.0, 5158.0, 5287.0, 5305.0, 5334.0, 5337.0, 5354.0, 5364.0, 5365.0, 5376.0, 5583.0, 5588.0, 5638.0, 5663.0, 6461.0, 6536.0, 6558.0, 6579.0, 6773.0, 6810.0, 6900.0, 7018.0, 7043.0, 7368.0, 7439.0, 7508.0, 7855.0, 8291.0, 8502.0, 8549.0, 8605.0, 8612.0, 8633.0, 8871.0, 9026.0, 9187.0, 9267.0, 9294.0, 9363.0, 9404.0, 9452.0, 9499.0, 9618.0, 9619.0, 9635.0, 9638.0, 9725.0, 9770.0, 9781.0, 9844.0, 9846.0, 9860.0, 9886.0, 10083.0, 10278.0, 10351.0, 10397.0, 10411.0, 10435.0, 10507.0, 10617.0, 10666.0, 11135.0, 11145.0, 11322.0, 22802.0, 22933.0, 23048.0, 23093.0, 23120.0, 23239.0, 23250.0, 23308.0, 23378.0, 23385.0, 23446.0, 23499.0, 23555.0, 23612.0, 23621.0, 23632.0, 24146.0, 25780.0, 25861.0, 26119.0, 26133.0, 27106.0, 28232.0, 28514.0, 28965.0, 29116.0, 29763.0, 29907.0, 30817.0, 50636.0, 51107.0, 51148.0, 51421.0, 51429.0, 51704.0, 51741.0, 53637.0, 53838.0, 53905.0, 54538.0, 54586.0, 54899.0, 54933.0, 54939.0, 55114.0, 55144.0, 55313.0, 55357.0, 55503.0, 55652.0, 56302.0, 57020.0, 57186.0, 57217.0, 57509.0, 57530.0, 57580.0, 57584.0, 57828.0, 58480.0, 60437.0, 63895.0, 63928.0, 64849.0, 65108.0, 66008.0, 79092.0, 79602.0, 79628.0, 79885.0, 79957.0, 80005.0, 80820.0, 83697.0, 83700.0, 84173.0, 84260.0, 84307.0, 84445.0, 84466.0, 84957.0, 85315.0, 85407.0, 85414.0, 88455.0, 89853.0, 90527.0, 90861.0, 93377.0, 93643.0, 94015.0, 113791.0, 115019.0, 115584.0, 117584.0, 118442.0, 118611.0, 128853.0, 128869.0, 131096.0, 133121.0, 135924.0, 140803.0, 143425.0, 143458.0, 144453.0, 145270.0, 147166.0, 154881.0, 158747.0, 162514.0, 201266.0, 219287.0, 219699.0, 221184.0, 222223.0, 256227.0, 256987.0, 259290.0, 283254.0, 286204.0, 338328.0, 342035.0, 353345.0, 399694.0, 643965.0 
GO:0005829 CC 1.13e-09 276/1082  5293/29107 D02 cytosol                                  100.0, 210.0, 272.0, 391.0, 443.0, 745.0, 825.0, 835.0, 860.0, 991.0, 1021.0, 1080.0, 1119.0, 1371.0, 1410.0, 1676.0, 1785.0, 1793.0, 1841.0, 1939.0, 2017.0, 2246.0, 2318.0, 2342.0, 2495.0, 2512.0, 2549.0, 2760.0, 2800.0, 2934.0, 2954.0, 3092.0, 3145.0, 3161.0, 3275.0, 3292.0, 3306.0, 3628.0, 3656.0, 3916.0, 3988.0, 3991.0, 3993.0, 4144.0, 4155.0, 4174.0, 4176.0, 4296.0, 4303.0, 4357.0, 4552.0, 4598.0, 4621.0, 4642.0, 4650.0, 4651.0, 4660.0, 4793.0, 4804.0, 5096.0, 5137.0, 5142.0, 5151.0, 5210.0, 5287.0, 5305.0, 5414.0, 5435.0, 5583.0, 5588.0, 5860.0, 5973.0, 6195.0, 6242.0, 6430.0, 6461.0, 6558.0, 6642.0, 6720.0, 6773.0, 6777.0, 6810.0, 6888.0, 7171.0, 7185.0, 7273.0, 7298.0, 7353.0, 7439.0, 7456.0, 7508.0, 7775.0, 7846.0, 7942.0, 8218.0, 8458.0, 8495.0, 8605.0, 8738.0, 8871.0, 8892.0, 9026.0, 9053.0, 9134.0, 9267.0, 9380.0, 9404.0, 9410.0, 9618.0, 9635.0, 9639.0, 9710.0, 9770.0, 9798.0, 9839.0, 9844.0, 9846.0, 9855.0, 9897.0, 9918.0, 9924.0, 10083.0, 10110.0, 10163.0, 10226.0, 10379.0, 10395.0, 10397.0, 10435.0, 10553.0, 10617.0, 10766.0, 11135.0, 11145.0, 11221.0, 11240.0, 22794.0, 22858.0, 22882.0, 22933.0, 23048.0, 23052.0, 23093.0, 23097.0, 23194.0, 23198.0, 23239.0, 23258.0, 23303.0, 23378.0, 23405.0, 23446.0, 23555.0, 23589.0, 25793.0, 25894.0, 26030.0, 26119.0, 26140.0, 27161.0, 28984.0, 29104.0, 29116.0, 29119.0, 29763.0, 29907.0, 29954.0, 30833.0, 50636.0, 50717.0, 50940.0, 51024.0, 51035.0, 51084.0, 51114.0, 51228.0, 51314.0, 51421.0, 51429.0, 51433.0, 51479.0, 51540.0, 51704.0, 51741.0, 54442.0, 54443.0, 54820.0, 54893.0, 54899.0, 54939.0, 54960.0, 54974.0, 55114.0, 55143.0, 55191.0, 55313.0, 55357.0, 55577.0, 55619.0, 55748.0, 55755.0, 55841.0, 55846.0, 55902.0, 56270.0, 56896.0, 56957.0, 57060.0, 57186.0, 57409.0, 57571.0, 57580.0, 57584.0, 57594.0, 57636.0, 57674.0, 58476.0, 58480.0, 58504.0, 58526.0, 60490.0, 64077.0, 64766.0, 64784.0, 64793.0, 65125.0, 66008.0, 79090.0, 79092.0, 80005.0, 80176.0, 80824.0, 83759.0, 84260.0, 84307.0, 84327.0, 84445.0, 84515.0, 84735.0, 84749.0, 84859.0, 84886.0, 84890.0, 84909.0, 89853.0, 90861.0, 92335.0, 94274.0, 114793.0, 114876.0, 114907.0, 116362.0, 117283.0, 117584.0, 118611.0, 122622.0, 123720.0, 125061.0, 128853.0, 130916.0, 147166.0, 154881.0, 158135.0, 160140.0, 163782.0, 196743.0, 200539.0, 201292.0, 201294.0, 219988.0, 256987.0, 283254.0, 352954.0, 373509.0, 414899.0, 100653515.0 
GO:0043209 CC 5.08e-08 10/1082    29/29107 D02 myelin sheath                            4099.0, 4155.0, 4642.0, 5354.0, 6900.0, 7846.0, 22933.0, 57165.0, 57471.0, 256987.0 
GO:0043218 CC 1.90e-06  4/1082     4/29107 D02 compact myelin                           4099.0, 4155.0, 5376.0, 51090.0 
GO:0005902 CC 5.95e-06 12/1082    67/29107 D05 microvillus                              1267.0, 1515.0, 4640.0, 4642.0, 4643.0, 5154.0, 5156.0, 10083.0, 10411.0, 23303.0, 51741.0, 83700.0 
GO:0005874 CC 7.58e-06 28/1082   298/29107 D06 microtubule                              1785.0, 4296.0, 7846.0, 8632.0, 9053.0, 9638.0, 10397.0, 10749.0, 22933.0, 23093.0, 23303.0, 23499.0, 24139.0, 26140.0, 27130.0, 51673.0, 54820.0, 55755.0, 57509.0, 58526.0, 63971.0, 79929.0, 84445.0, 123720.0, 124602.0, 134549.0, 158135.0, 221458.0 
GO:0010008 CC 4.35e-05 22/1082   227/29107 D06 endosome membrane                        20.0, 1080.0, 3643.0, 3656.0, 3916.0, 6642.0, 7018.0, 9781.0, 9886.0, 10226.0, 23385.0, 23621.0, 25777.0, 51107.0, 51479.0, 55652.0, 55858.0, 63971.0, 79156.0, 89853.0, 117584.0, 118442.0 
GO:0033270 CC 4.48e-05  5/1082    12/29107 D02 paranode region of axon                  4099.0, 22933.0, 23303.0, 57165.0, 57471.0 
GO:0030864 CC 4.98e-05 10/1082    58/29107 D07 cortical actin cytoskeleton              2017.0, 2934.0, 3993.0, 3996.0, 4336.0, 4640.0, 10395.0, 10411.0, 57477.0, 134549.0 
GO:0009986 CC 5.06e-05 42/1082   581/29107 D02 cell surface                             100.0, 933.0, 1080.0, 1244.0, 1368.0, 1410.0, 1604.0, 1839.0, 1902.0, 2263.0, 2346.0, 2861.0, 3161.0, 3249.0, 3306.0, 3673.0, 4155.0, 4756.0, 4804.0, 5046.0, 5154.0, 5365.0, 5663.0, 6810.0, 6900.0, 7018.0, 7043.0, 7103.0, 7855.0, 8633.0, 10666.0, 23555.0, 23621.0, 26585.0, 51704.0, 53905.0, 55248.0, 56650.0, 64399.0, 115019.0, 143903.0, 342035.0 
GO:0005768 CC 6.29e-05 26/1082   296/29107 D07 endosome                                 20.0, 1785.0, 1902.0, 4642.0, 4804.0, 5337.0, 6536.0, 6642.0, 6810.0, 7405.0, 8291.0, 9363.0, 9619.0, 9897.0, 10226.0, 10311.0, 10617.0, 23621.0, 29763.0, 51479.0, 57020.0, 79156.0, 114876.0, 118442.0, 220972.0, 256227.0 
GO:0005794 CC 7.16e-05 62/1082   988/29107 D05 Golgi apparatus                          323.0, 666.0, 745.0, 1410.0, 1785.0, 2017.0, 2263.0, 2668.0, 2800.0, 3092.0, 3759.0, 4036.0, 4166.0, 4756.0, 4864.0, 5156.0, 5337.0, 5663.0, 5730.0, 6642.0, 6696.0, 8549.0, 8985.0, 9363.0, 9452.0, 9619.0, 9638.0, 9770.0, 9781.0, 10226.0, 10749.0, 11046.0, 11221.0, 11226.0, 11276.0, 11322.0, 23385.0, 23499.0, 23604.0, 23621.0, 26574.0, 51107.0, 51114.0, 51540.0, 51741.0, 53838.0, 55755.0, 55858.0, 57409.0, 57509.0, 57584.0, 64793.0, 65258.0, 83700.0, 85315.0, 93377.0, 93643.0, 201266.0, 256987.0, 338382.0, 347734.0, 768206.0 
GO:0005856 CC 7.99e-05 32/1082   401/29107 D05 cytoskeleton                             391.0, 2017.0, 2318.0, 3092.0, 3996.0, 4643.0, 4660.0, 7171.0, 8502.0, 8871.0, 9026.0, 9618.0, 9855.0, 9886.0, 10083.0, 10435.0, 11135.0, 11155.0, 23048.0, 23150.0, 23499.0, 29116.0, 29119.0, 54961.0, 55755.0, 57471.0, 57475.0, 65108.0, 84173.0, 84978.0, 122060.0, 163782.0 
GO:0015630 CC 1.19e-04 17/1082   162/29107 D06 microtubule cytoskeleton                 1410.0, 3161.0, 5414.0, 7846.0, 9053.0, 10397.0, 10435.0, 23176.0, 26140.0, 56062.0, 57509.0, 58526.0, 60437.0, 84307.0, 124404.0, 163782.0, 256364.0 
GO:0016459 CC 1.43e-04  7/1082    32/29107 D02 myosin complex                           4640.0, 4642.0, 4643.0, 4650.0, 4651.0, 57530.0, 57644.0 
GO:0005770 CC 1.99e-04 15/1082   138/29107 D08 late endosome                            1318.0, 3643.0, 3916.0, 3920.0, 7018.0, 7405.0, 8218.0, 8291.0, 23621.0, 85377.0, 88455.0, 89853.0, 114876.0, 201294.0, 338382.0 
GO:0009925 CC 3.57e-04  8/1082    48/29107 D04 basal plasma membrane                    2065.0, 6536.0, 6558.0, 7018.0, 7439.0, 9635.0, 26119.0, 57477.0 
GO:0005634 CC 3.77e-04 246/1082  5386/29107 D05 nucleus                                  142.0, 210.0, 323.0, 443.0, 468.0, 563.0, 666.0, 672.0, 745.0, 825.0, 835.0, 860.0, 1021.0, 1028.0, 1080.0, 1410.0, 1465.0, 1643.0, 1676.0, 1785.0, 1841.0, 2246.0, 2263.0, 2495.0, 2934.0, 3092.0, 3231.0, 3275.0, 3306.0, 3656.0, 3673.0, 4149.0, 4155.0, 4162.0, 4174.0, 4176.0, 4211.0, 4292.0, 4303.0, 4520.0, 4603.0, 4678.0, 4752.0, 4793.0, 4800.0, 4821.0, 5129.0, 5142.0, 5156.0, 5414.0, 5435.0, 5436.0, 5455.0, 5469.0, 5663.0, 6299.0, 6433.0, 6603.0, 6663.0, 6720.0, 6777.0, 6888.0, 6938.0, 7043.0, 7091.0, 7298.0, 7353.0, 7403.0, 7444.0, 7508.0, 7551.0, 7579.0, 7589.0, 7643.0, 7846.0, 7919.0, 7942.0, 8479.0, 8502.0, 8738.0, 8914.0, 9134.0, 9220.0, 9282.0, 9404.0, 9416.0, 9473.0, 9586.0, 9618.0, 9656.0, 9679.0, 9705.0, 9745.0, 9770.0, 9839.0, 9918.0, 9924.0, 9925.0, 10212.0, 10215.0, 10311.0, 10379.0, 10395.0, 10397.0, 10420.0, 10425.0, 10436.0, 10553.0, 10566.0, 10617.0, 10655.0, 10732.0, 10766.0, 11016.0, 11066.0, 11123.0, 11221.0, 11240.0, 22794.0, 22834.0, 22858.0, 22882.0, 22913.0, 22933.0, 23093.0, 23097.0, 23198.0, 23239.0, 23405.0, 23520.0, 23604.0, 23677.0, 25793.0, 26097.0, 26147.0, 26574.0, 26576.0, 27013.0, 27130.0, 27161.0, 27296.0, 27443.0, 28984.0, 28996.0, 29104.0, 29115.0, 29128.0, 29914.0, 30812.0, 30833.0, 50717.0, 51314.0, 51433.0, 51700.0, 51741.0, 54059.0, 54108.0, 54442.0, 54880.0, 54925.0, 54939.0, 54960.0, 54961.0, 55051.0, 55063.0, 55159.0, 55205.0, 55213.0, 55323.0, 55421.0, 55502.0, 55619.0, 55636.0, 55696.0, 56339.0, 56957.0, 57060.0, 57186.0, 57509.0, 57519.0, 57594.0, 57609.0, 57645.0, 57798.0, 58190.0, 58476.0, 58499.0, 58504.0, 58526.0, 63928.0, 63950.0, 64077.0, 64399.0, 64766.0, 64784.0, 66008.0, 78996.0, 79005.0, 79066.0, 79156.0, 79776.0, 79817.0, 79842.0, 79879.0, 79885.0, 79987.0, 79991.0, 80345.0, 80824.0, 81628.0, 81669.0, 83714.0, 83983.0, 84129.0, 84138.0, 84163.0, 84449.0, 84504.0, 84515.0, 84529.0, 84749.0, 84811.0, 84844.0, 85417.0, 89853.0, 90861.0, 92105.0, 92335.0, 114825.0, 114907.0, 116362.0, 116448.0, 117283.0, 124404.0, 125061.0, 131870.0, 146050.0, 152877.0, 201266.0, 221184.0, 256364.0, 283254.0, 283337.0, 402573.0, 440093.0, 645121.0 
GO:0048471 CC 3.93e-04 46/1082   713/29107 D02 perinuclear region of cytoplasm          991.0, 1267.0, 1785.0, 2800.0, 3673.0, 3916.0, 4336.0, 4650.0, 4864.0, 5142.0, 5337.0, 5663.0, 5730.0, 6696.0, 6810.0, 7018.0, 7855.0, 8502.0, 8862.0, 8871.0, 9026.0, 9053.0, 9404.0, 9618.0, 9625.0, 10397.0, 11145.0, 11155.0, 11226.0, 11276.0, 22794.0, 22933.0, 23097.0, 23405.0, 23520.0, 25780.0, 51673.0, 55755.0, 57467.0, 57580.0, 79156.0, 84957.0, 88455.0, 124404.0, 253190.0, 256987.0 
GO:0005938 CC 4.57e-04 15/1082   149/29107 D03 cell cortex                              391.0, 2017.0, 2246.0, 2263.0, 4642.0, 4650.0, 4651.0, 5663.0, 8605.0, 9026.0, 9886.0, 23048.0, 57471.0, 83992.0, 285527.0 
GO:0002102 CC 4.85e-04  6/1082    28/29107 D05 podosome                                 2017.0, 2934.0, 7171.0, 9404.0, 58480.0, 285590.0 
GO:0044754 CC 5.08e-04  4/1082    11/29107 D09 autolysosome                             2495.0, 2512.0, 3916.0, 3920.0 
GO:0030424 CC 5.70e-04 25/1082   324/29107 D05 axon                                     1270.0, 1410.0, 2913.0, 3643.0, 3996.0, 4036.0, 4642.0, 4752.0, 5010.0, 5414.0, 6900.0, 7855.0, 9053.0, 9499.0, 9638.0, 10749.0, 23176.0, 23303.0, 23621.0, 26119.0, 54538.0, 57556.0, 57609.0, 220296.0, 342035.0 
GO:0016020 CC 6.53e-04 109/1082  2121/29107 D02 membrane                                 20.0, 100.0, 142.0, 323.0, 835.0, 976.0, 1080.0, 1108.0, 1244.0, 1267.0, 1785.0, 1793.0, 2263.0, 2346.0, 2512.0, 3092.0, 3161.0, 3290.0, 3306.0, 3643.0, 3916.0, 3920.0, 3991.0, 4047.0, 4124.0, 4174.0, 4176.0, 4292.0, 4296.0, 4650.0, 4864.0, 5027.0, 5046.0, 5156.0, 5287.0, 5337.0, 5469.0, 5663.0, 6319.0, 6484.0, 6536.0, 6558.0, 6642.0, 6810.0, 7171.0, 7439.0, 8218.0, 8605.0, 9187.0, 9219.0, 9282.0, 9404.0, 9514.0, 9844.0, 9918.0, 10212.0, 10226.0, 10411.0, 10435.0, 10553.0, 10617.0, 10826.0, 23052.0, 23250.0, 23307.0, 23385.0, 23446.0, 23499.0, 23621.0, 27130.0, 27161.0, 29907.0, 29914.0, 29937.0, 29956.0, 51024.0, 51107.0, 51479.0, 51700.0, 54820.0, 54893.0, 55139.0, 55144.0, 55619.0, 57185.0, 57609.0, 57644.0, 57674.0, 63895.0, 64834.0, 65125.0, 79152.0, 79879.0, 79987.0, 84327.0, 85414.0, 90527.0, 114876.0, 117584.0, 128869.0, 154141.0, 158747.0, 161176.0, 201266.0, 201294.0, 222643.0, 256987.0, 347734.0, 348938.0 
GO:0005515 MF 3.15e-21 614/1082 12418/29107 D02 protein binding                          100.0, 142.0, 272.0, 323.0, 391.0, 443.0, 468.0, 563.0, 666.0, 672.0, 746.0, 780.0, 825.0, 835.0, 860.0, 933.0, 971.0, 976.0, 991.0, 1021.0, 1028.0, 1080.0, 1108.0, 1244.0, 1267.0, 1270.0, 1298.0, 1307.0, 1318.0, 1360.0, 1410.0, 1465.0, 1515.0, 1604.0, 1643.0, 1676.0, 1755.0, 1785.0, 1793.0, 1839.0, 1902.0, 1942.0, 2017.0, 2055.0, 2065.0, 2109.0, 2123.0, 2246.0, 2263.0, 2318.0, 2342.0, 2495.0, 2512.0, 2549.0, 2668.0, 2696.0, 2705.0, 2800.0, 2861.0, 2934.0, 2954.0, 2979.0, 3092.0, 3145.0, 3161.0, 3249.0, 3275.0, 3292.0, 3306.0, 3440.0, 3447.0, 3628.0, 3643.0, 3656.0, 3673.0, 3759.0, 3766.0, 3792.0, 3916.0, 3920.0, 3991.0, 3993.0, 3996.0, 4036.0, 4047.0, 4118.0, 4144.0, 4149.0, 4155.0, 4174.0, 4176.0, 4211.0, 4292.0, 4296.0, 4303.0, 4336.0, 4357.0, 4520.0, 4552.0, 4598.0, 4643.0, 4650.0, 4651.0, 4660.0, 4678.0, 4752.0, 4756.0, 4793.0, 4800.0, 4804.0, 4815.0, 4821.0, 4864.0, 5010.0, 5027.0, 5046.0, 5096.0, 5129.0, 5154.0, 5156.0, 5210.0, 5287.0, 5305.0, 5337.0, 5354.0, 5364.0, 5365.0, 5376.0, 5414.0, 5436.0, 5469.0, 5523.0, 5583.0, 5588.0, 5638.0, 5653.0, 5663.0, 5730.0, 5794.0, 5973.0, 6035.0, 6094.0, 6195.0, 6242.0, 6299.0, 6319.0, 6430.0, 6433.0, 6440.0, 6461.0, 6558.0, 6603.0, 6642.0, 6663.0, 6696.0, 6720.0, 6773.0, 6777.0, 6810.0, 6888.0, 6900.0, 6938.0, 7018.0, 7043.0, 7058.0, 7091.0, 7103.0, 7171.0, 7185.0, 7273.0, 7353.0, 7403.0, 7405.0, 7444.0, 7456.0, 7508.0, 7551.0, 7589.0, 7681.0, 7775.0, 7846.0, 7855.0, 7918.0, 7919.0, 7942.0, 8218.0, 8291.0, 8458.0, 8479.0, 8495.0, 8502.0, 8549.0, 8605.0, 8612.0, 8633.0, 8738.0, 8871.0, 8892.0, 8914.0, 8985.0, 9026.0, 9053.0, 9134.0, 9144.0, 9187.0, 9219.0, 9220.0, 9267.0, 9282.0, 9294.0, 9363.0, 9380.0, 9404.0, 9410.0, 9416.0, 9423.0, 9448.0, 9452.0, 9473.0, 9499.0, 9507.0, 9586.0, 9618.0, 9619.0, 9625.0, 9638.0, 9639.0, 9656.0, 9710.0, 9717.0, 9725.0, 9731.0, 9767.0, 9770.0, 9781.0, 9788.0, 9798.0, 9839.0, 9844.0, 9846.0, 9860.0, 9886.0, 9897.0, 9918.0, 9924.0, 9925.0, 10083.0, 10163.0, 10212.0, 10215.0, 10226.0, 10278.0, 10311.0, 10379.0, 10395.0, 10397.0, 10411.0, 10420.0, 10425.0, 10435.0, 10436.0, 10507.0, 10553.0, 10566.0, 10617.0, 10655.0, 10666.0, 10749.0, 10766.0, 10826.0, 11016.0, 11123.0, 11135.0, 11145.0, 11155.0, 11221.0, 11226.0, 11276.0, 11322.0, 22794.0, 22834.0, 22858.0, 22882.0, 22913.0, 22933.0, 23048.0, 23052.0, 23120.0, 23127.0, 23176.0, 23187.0, 23194.0, 23198.0, 23239.0, 23250.0, 23258.0, 23283.0, 23303.0, 23307.0, 23308.0, 23378.0, 23385.0, 23387.0, 23405.0, 23452.0, 23499.0, 23555.0, 23589.0, 23604.0, 23621.0, 23677.0, 24139.0, 25777.0, 25780.0, 25793.0, 25861.0, 25894.0, 26097.0, 26119.0, 26133.0, 26147.0, 26277.0, 26574.0, 26576.0, 26585.0, 27106.0, 27130.0, 27161.0, 27296.0, 28514.0, 28973.0, 28984.0, 28990.0, 28996.0, 29104.0, 29115.0, 29116.0, 29119.0, 29128.0, 29763.0, 29893.0, 29907.0, 29914.0, 29920.0, 29937.0, 29956.0, 30817.0, 30850.0, 50717.0, 51024.0, 51035.0, 51043.0, 51090.0, 51107.0, 51114.0, 51148.0, 51228.0, 51421.0, 51429.0, 51479.0, 51531.0, 51540.0, 51642.0, 51700.0, 51741.0, 53637.0, 53838.0, 53905.0, 54108.0, 54442.0, 54538.0, 54820.0, 54880.0, 54886.0, 54910.0, 54925.0, 54939.0, 54941.0, 54960.0, 54961.0, 54974.0, 54987.0, 55051.0, 55114.0, 55139.0, 55143.0, 55144.0, 55159.0, 55182.0, 55191.0, 55248.0, 55281.0, 55314.0, 55323.0, 55357.0, 55421.0, 55502.0, 55503.0, 55577.0, 55619.0, 55622.0, 55636.0, 55652.0, 55672.0, 55696.0, 55755.0, 55793.0, 55857.0, 55861.0, 56155.0, 56270.0, 56302.0, 56339.0, 56650.0, 56895.0, 56896.0, 56946.0, 56957.0, 57020.0, 57185.0, 57409.0, 57458.0, 57467.0, 57471.0, 57530.0, 57556.0, 57580.0, 57584.0, 57644.0, 57645.0, 57804.0, 57827.0, 58190.0, 58473.0, 58476.0, 58480.0, 58499.0, 58504.0, 58526.0, 60437.0, 60484.0, 60490.0, 60686.0, 63928.0, 63971.0, 64077.0, 64081.0, 64093.0, 64108.0, 64399.0, 64745.0, 64766.0, 64784.0, 64793.0, 64798.0, 64834.0, 64849.0, 65108.0, 65125.0, 65258.0, 66008.0, 78996.0, 79005.0, 79090.0, 79152.0, 79156.0, 79602.0, 79767.0, 79817.0, 79842.0, 79879.0, 79885.0, 79899.0, 79957.0, 79962.0, 79991.0, 80005.0, 80176.0, 80345.0, 80705.0, 80820.0, 80824.0, 81628.0, 81629.0, 81669.0, 81888.0, 83700.0, 83714.0, 83759.0, 83937.0, 83983.0, 83992.0, 84129.0, 84163.0, 84173.0, 84260.0, 84283.0, 84296.0, 84307.0, 84445.0, 84515.0, 84529.0, 84749.0, 84811.0, 84844.0, 84859.0, 84872.0, 84890.0, 84957.0, 84978.0, 85315.0, 85377.0, 85407.0, 85417.0, 89853.0, 90187.0, 91369.0, 91775.0, 91833.0, 92105.0, 92335.0, 92960.0, 93643.0, 94015.0, 113791.0, 114792.0, 114825.0, 114876.0, 114904.0, 114907.0, 115584.0, 116173.0, 116362.0, 116448.0, 117246.0, 117283.0, 117584.0, 118442.0, 121642.0, 122060.0, 124404.0, 124751.0, 125061.0, 128497.0, 128853.0, 128869.0, 130916.0, 131616.0, 132228.0, 133121.0, 134285.0, 138639.0, 140803.0, 143425.0, 146956.0, 149483.0, 151647.0, 153328.0, 154881.0, 158747.0, 159195.0, 160140.0, 160335.0, 161176.0, 162681.0, 163782.0, 200539.0, 201294.0, 219287.0, 219699.0, 219988.0, 220108.0, 220965.0, 220972.0, 221184.0, 221458.0, 221476.0, 222166.0, 222537.0, 222643.0, 256227.0, 256364.0, 257169.0, 283337.0, 284992.0, 285527.0, 285590.0, 286204.0, 286262.0, 286827.0, 326625.0, 338328.0, 338382.0, 338657.0, 340075.0, 347734.0, 348938.0, 353345.0, 387338.0, 387521.0, 388403.0, 388969.0, 389289.0, 399694.0, 400506.0, 400569.0, 400673.0, 400961.0, 403341.0, 404093.0, 414157.0, 440093.0, 554249.0, 643008.0 
GO:0051015 MF 5.50e-07 25/1082   216/29107 D05 actin filament binding                   2017.0, 2318.0, 2934.0, 3092.0, 4621.0, 4640.0, 4642.0, 4643.0, 4651.0, 7171.0, 7273.0, 9026.0, 10083.0, 23499.0, 29119.0, 57471.0, 57477.0, 57644.0, 65108.0, 79789.0, 83543.0, 114793.0, 122622.0, 134549.0, 161176.0 
GO:0005524 MF 4.67e-06 89/1082  1458/29107 D08 ATP binding                              20.0, 780.0, 860.0, 1021.0, 1080.0, 1108.0, 1119.0, 1244.0, 1841.0, 2065.0, 2263.0, 3306.0, 3643.0, 3656.0, 3766.0, 4144.0, 4174.0, 4176.0, 4292.0, 4296.0, 4598.0, 4621.0, 4640.0, 4642.0, 4643.0, 4650.0, 4651.0, 4752.0, 5027.0, 5096.0, 5129.0, 5156.0, 5210.0, 5287.0, 5305.0, 5583.0, 5588.0, 5973.0, 6195.0, 7273.0, 7444.0, 7919.0, 8458.0, 8632.0, 8892.0, 9416.0, 9448.0, 9619.0, 9625.0, 10110.0, 10212.0, 10351.0, 10420.0, 10749.0, 22858.0, 23093.0, 23097.0, 23120.0, 23250.0, 23303.0, 23387.0, 23405.0, 23604.0, 26140.0, 26576.0, 28996.0, 54974.0, 55191.0, 55577.0, 55636.0, 55902.0, 56155.0, 57519.0, 57571.0, 57644.0, 63971.0, 65125.0, 81629.0, 83983.0, 84515.0, 92335.0, 117283.0, 124602.0, 140803.0, 144132.0, 158135.0, 219293.0, 221458.0, 326625.0 
GO:0045159 MF 1.52e-05  5/1082    10/29107 D05 myosin II binding                        2934.0, 3993.0, 3996.0, 57477.0, 134549.0 
GO:0042802 MF 4.20e-05 87/1082  1495/29107 D03 identical protein binding                142.0, 210.0, 443.0, 468.0, 835.0, 1119.0, 1410.0, 2065.0, 2512.0, 2705.0, 2954.0, 3759.0, 4144.0, 4149.0, 4296.0, 4303.0, 4357.0, 4598.0, 5010.0, 5027.0, 5414.0, 5860.0, 5973.0, 6440.0, 6642.0, 6663.0, 6773.0, 6777.0, 6900.0, 7043.0, 7171.0, 7185.0, 7273.0, 7439.0, 7551.0, 7681.0, 7846.0, 7919.0, 8495.0, 8862.0, 9026.0, 9618.0, 9788.0, 10165.0, 10212.0, 10215.0, 10436.0, 10655.0, 22794.0, 22882.0, 23048.0, 23308.0, 23604.0, 23677.0, 24146.0, 25777.0, 25861.0, 29128.0, 29763.0, 30833.0, 30850.0, 51024.0, 51148.0, 51228.0, 51429.0, 54442.0, 54820.0, 54925.0, 54974.0, 55503.0, 56946.0, 57409.0, 57458.0, 58526.0, 60490.0, 63950.0, 64081.0, 64856.0, 84283.0, 85377.0, 90187.0, 114904.0, 118442.0, 122622.0, 124404.0, 131870.0, 143425.0 
GO:0004984 MF 6.88e-06  1/1082   399/29107 D04 olfactory receptor activity              135924.0 
```
