## Supplementary material for "Transcriptional and genetic sex differences for schizophrenia across the dorsolateral prefrontal cortex, hippocampus, and caudate nucleus": Data S4: GO_analysis_module_brown.txt

```
GO:0043161 BP 3.82e-07  18/759   166/29107 D09 proteasome-mediated ubiquitin-dependent protein catabolic process 1499.0, 3093.0, 5527.0, 5686.0, 5691.0, 5693.0, 5707.0, 9373.0, 23291.0, 23321.0, 23327.0, 54994.0, 55284.0, 64326.0, 79018.0, 80232.0, 131405.0, 137886.0 
GO:0097120 BP 4.82e-06   5/759    11/29107 D03 receptor localization to synapse         1740.0, 1741.0, 22871.0, 57554.0, 81832.0 
GO:0048511 BP 6.72e-06  10/759    65/29107 D01 rhythmic process                         1457.0, 5468.0, 7337.0, 7874.0, 8239.0, 9475.0, 10765.0, 22871.0, 23291.0, 85457.0 
GO:0005829 CC 2.75e-19 239/759  5293/29107 D02 cytosol                                  157.0, 163.0, 288.0, 324.0, 440.0, 636.0, 687.0, 801.0, 830.0, 1121.0, 1124.0, 1432.0, 1457.0, 1499.0, 1503.0, 1600.0, 1740.0, 1741.0, 1756.0, 1780.0, 2107.0, 2258.0, 2281.0, 2558.0, 2762.0, 2885.0, 2935.0, 3093.0, 3141.0, 3312.0, 3320.0, 3376.0, 3796.0, 3838.0, 3839.0, 3840.0, 4045.0, 4076.0, 4128.0, 4300.0, 4522.0, 4683.0, 4751.0, 4830.0, 4850.0, 4905.0, 4946.0, 4952.0, 5001.0, 5468.0, 5527.0, 5530.0, 5532.0, 5534.0, 5584.0, 5594.0, 5604.0, 5607.0, 5621.0, 5686.0, 5691.0, 5693.0, 5707.0, 5717.0, 5783.0, 5879.0, 6249.0, 6272.0, 6399.0, 6416.0, 6654.0, 6752.0, 6940.0, 6999.0, 7267.0, 7337.0, 7372.0, 7529.0, 7531.0, 7534.0, 7874.0, 7881.0, 7884.0, 8030.0, 8239.0, 8445.0, 8453.0, 8473.0, 8573.0, 8618.0, 8624.0, 8655.0, 8660.0, 8724.0, 8776.0, 8867.0, 8936.0, 8976.0, 9061.0, 9162.0, 9208.0, 9352.0, 9442.0, 9475.0, 9520.0, 9529.0, 9685.0, 9688.0, 9693.0, 9732.0, 9779.0, 10073.0, 10094.0, 10097.0, 10109.0, 10228.0, 10477.0, 10495.0, 10552.0, 10670.0, 10724.0, 10765.0, 10769.0, 10787.0, 10910.0, 10920.0, 11116.0, 11130.0, 11215.0, 22928.0, 22948.0, 22999.0, 23001.0, 23014.0, 23023.0, 23047.0, 23074.0, 23179.0, 23229.0, 23230.0, 23271.0, 23291.0, 23322.0, 23327.0, 23329.0, 23348.0, 23369.0, 23560.0, 23576.0, 23708.0, 25814.0, 26190.0, 26256.0, 26289.0, 26355.0, 26503.0, 26586.0, 27145.0, 28985.0, 29922.0, 29979.0, 50650.0, 51067.0, 51072.0, 51182.0, 51194.0, 51422.0, 51434.0, 51606.0, 51759.0, 54069.0, 54536.0, 54583.0, 54926.0, 54994.0, 55175.0, 55181.0, 55312.0, 55435.0, 55437.0, 55664.0, 56902.0, 57551.0, 57554.0, 57600.0, 57630.0, 57650.0, 57718.0, 58528.0, 58538.0, 60412.0, 63826.0, 64326.0, 64754.0, 65059.0, 79084.0, 79589.0, 79658.0, 79870.0, 80025.0, 80145.0, 80216.0, 80232.0, 80351.0, 80818.0, 81929.0, 83752.0, 84251.0, 84668.0, 84864.0, 85004.0, 85021.0, 85457.0, 89782.0, 91419.0, 91694.0, 92597.0, 95681.0, 103910.0, 120534.0, 121278.0, 122553.0, 134526.0, 136319.0, 137886.0, 150786.0, 151393.0, 154743.0, 160518.0, 200558.0, 201626.0, 219333.0, 221150.0, 221662.0, 253260.0, 253558.0, 317649.0, 375337.0, 387751.0 
GO:0005634 CC 4.45e-14 225/759  5386/29107 D05 nucleus                                  324.0, 646.0, 664.0, 687.0, 801.0, 901.0, 1121.0, 1432.0, 1456.0, 1457.0, 1499.0, 1662.0, 1780.0, 1859.0, 1871.0, 2258.0, 2290.0, 2885.0, 3093.0, 3312.0, 3320.0, 3419.0, 3776.0, 3838.0, 3839.0, 3840.0, 3981.0, 4300.0, 4683.0, 4751.0, 4760.0, 4781.0, 4808.0, 4830.0, 4850.0, 4946.0, 4952.0, 5001.0, 5128.0, 5318.0, 5468.0, 5527.0, 5569.0, 5584.0, 5594.0, 5604.0, 5607.0, 5621.0, 5686.0, 5691.0, 5693.0, 5707.0, 5717.0, 5783.0, 5929.0, 5985.0, 6045.0, 6118.0, 6249.0, 6399.0, 6416.0, 6447.0, 6619.0, 6629.0, 6925.0, 6940.0, 7029.0, 7267.0, 7325.0, 7337.0, 7372.0, 7528.0, 7529.0, 7531.0, 7534.0, 7566.0, 7574.0, 7644.0, 7697.0, 7743.0, 7874.0, 7884.0, 8239.0, 8445.0, 8473.0, 8480.0, 8507.0, 8554.0, 8624.0, 8650.0, 8655.0, 8848.0, 8882.0, 8976.0, 9162.0, 9208.0, 9338.0, 9352.0, 9373.0, 9422.0, 9442.0, 9475.0, 9520.0, 9529.0, 9771.0, 9941.0, 10094.0, 10097.0, 10109.0, 10172.0, 10472.0, 10477.0, 10499.0, 10552.0, 10659.0, 10664.0, 10670.0, 10691.0, 10724.0, 10765.0, 10769.0, 10910.0, 10920.0, 10923.0, 11116.0, 22869.0, 22887.0, 23039.0, 23047.0, 23186.0, 23291.0, 23300.0, 23392.0, 23462.0, 23522.0, 23560.0, 26098.0, 26256.0, 26974.0, 27319.0, 29942.0, 51072.0, 51123.0, 51182.0, 51218.0, 51422.0, 51434.0, 51592.0, 51605.0, 51663.0, 53918.0, 54033.0, 54069.0, 54583.0, 54715.0, 54892.0, 54927.0, 54942.0, 54994.0, 55122.0, 55206.0, 55218.0, 55225.0, 55272.0, 55284.0, 55290.0, 55437.0, 55777.0, 56154.0, 56852.0, 57116.0, 57336.0, 57496.0, 58528.0, 63934.0, 63974.0, 64754.0, 64864.0, 64919.0, 79084.0, 80025.0, 80063.0, 80145.0, 80232.0, 80351.0, 83752.0, 84436.0, 84660.0, 84959.0, 85004.0, 85457.0, 85460.0, 91120.0, 91752.0, 92597.0, 92906.0, 112858.0, 117154.0, 122402.0, 126070.0, 126295.0, 127933.0, 136319.0, 137886.0, 147837.0, 147949.0, 148206.0, 163051.0, 169834.0, 170261.0, 171392.0, 200558.0, 205717.0, 219333.0, 220042.0, 221662.0, 254778.0, 283489.0, 284370.0, 344387.0, 374879.0, 387751.0, 388558.0, 401190.0, 493861.0 
GO:0005654 CC 3.56e-10 161/759  3805/29107 D02 nucleoplasm                              324.0, 490.0, 646.0, 664.0, 687.0, 801.0, 1432.0, 1457.0, 1499.0, 1859.0, 1871.0, 2290.0, 2558.0, 2885.0, 3312.0, 3320.0, 3376.0, 3796.0, 3838.0, 3839.0, 3840.0, 3981.0, 4300.0, 4683.0, 4751.0, 4760.0, 4781.0, 5001.0, 5318.0, 5468.0, 5527.0, 5530.0, 5532.0, 5534.0, 5584.0, 5594.0, 5686.0, 5691.0, 5693.0, 5707.0, 5717.0, 5783.0, 5929.0, 5985.0, 6045.0, 6118.0, 6399.0, 6619.0, 6629.0, 6940.0, 7029.0, 7267.0, 7528.0, 7534.0, 7818.0, 7874.0, 7884.0, 7993.0, 8445.0, 8453.0, 8473.0, 8480.0, 8507.0, 8554.0, 8624.0, 8882.0, 9221.0, 9329.0, 9338.0, 9442.0, 9685.0, 9771.0, 10109.0, 10172.0, 10228.0, 10472.0, 10477.0, 10499.0, 10618.0, 10659.0, 10664.0, 10691.0, 10765.0, 10885.0, 10920.0, 10923.0, 11130.0, 11169.0, 23001.0, 23047.0, 23168.0, 23186.0, 23322.0, 23327.0, 23392.0, 23462.0, 23522.0, 23560.0, 23594.0, 26256.0, 29979.0, 29982.0, 51194.0, 51199.0, 51362.0, 51422.0, 51434.0, 51491.0, 51592.0, 51605.0, 51759.0, 51762.0, 54033.0, 54069.0, 54892.0, 54994.0, 55122.0, 55153.0, 55167.0, 55272.0, 55284.0, 55290.0, 55777.0, 56852.0, 56902.0, 57554.0, 57621.0, 58528.0, 64326.0, 64754.0, 64776.0, 79084.0, 79870.0, 80145.0, 80232.0, 80818.0, 83699.0, 84193.0, 84246.0, 84660.0, 84864.0, 84916.0, 85004.0, 85403.0, 85457.0, 91875.0, 92597.0, 112858.0, 120534.0, 127933.0, 134637.0, 148423.0, 157570.0, 200558.0, 219333.0, 221662.0, 252969.0, 283489.0, 285220.0, 387103.0, 493861.0 
GO:0005737 CC 9.29e-10 188/759  4724/29107 D02 cytoplasm                                205.0, 324.0, 646.0, 664.0, 801.0, 901.0, 1009.0, 1121.0, 1268.0, 1432.0, 1456.0, 1499.0, 1503.0, 1600.0, 1780.0, 1859.0, 2107.0, 2182.0, 2258.0, 2281.0, 2762.0, 2776.0, 2835.0, 2885.0, 2904.0, 3141.0, 3312.0, 3320.0, 3376.0, 3796.0, 3838.0, 4076.0, 4751.0, 4753.0, 4760.0, 4830.0, 4889.0, 4946.0, 4952.0, 5128.0, 5217.0, 5318.0, 5530.0, 5532.0, 5569.0, 5594.0, 5621.0, 5783.0, 5879.0, 6091.0, 6249.0, 6399.0, 6654.0, 7224.0, 7372.0, 7528.0, 7529.0, 7531.0, 7534.0, 7884.0, 8239.0, 8445.0, 8480.0, 8507.0, 8573.0, 8624.0, 8650.0, 8655.0, 8724.0, 8776.0, 8848.0, 8882.0, 9162.0, 9208.0, 9221.0, 9352.0, 9373.0, 9391.0, 9475.0, 9515.0, 9519.0, 9520.0, 9529.0, 9693.0, 10097.0, 10486.0, 10499.0, 10659.0, 10670.0, 10691.0, 10769.0, 11130.0, 11169.0, 11215.0, 22866.0, 22928.0, 23001.0, 23039.0, 23080.0, 23143.0, 23321.0, 23322.0, 23327.0, 23335.0, 23369.0, 23462.0, 23507.0, 23560.0, 25778.0, 25814.0, 25927.0, 26256.0, 26289.0, 29979.0, 29982.0, 51123.0, 51182.0, 51422.0, 51434.0, 51663.0, 53918.0, 54583.0, 54602.0, 54715.0, 54994.0, 55039.0, 55103.0, 55218.0, 55225.0, 55312.0, 55437.0, 55664.0, 56154.0, 56852.0, 57180.0, 57551.0, 57562.0, 57600.0, 57650.0, 57718.0, 58528.0, 60412.0, 63826.0, 64282.0, 79084.0, 79442.0, 79589.0, 79801.0, 79834.0, 79870.0, 80145.0, 80232.0, 80309.0, 80351.0, 81572.0, 81873.0, 83544.0, 84100.0, 84193.0, 84251.0, 84660.0, 84959.0, 85021.0, 89782.0, 91752.0, 91875.0, 92597.0, 112858.0, 122402.0, 130507.0, 136319.0, 142679.0, 151393.0, 160851.0, 166336.0, 206338.0, 220042.0, 220869.0, 246243.0, 252969.0, 255027.0, 283431.0, 283489.0, 344387.0, 346007.0, 401190.0, 445571.0, 493861.0 
GO:0098978 CC 1.18e-09  31/759   333/29107 D04 glutamatergic synapse                    163.0, 490.0, 1006.0, 1009.0, 1268.0, 1432.0, 1741.0, 2890.0, 2903.0, 3312.0, 3751.0, 3838.0, 5530.0, 5532.0, 5534.0, 5584.0, 5879.0, 7531.0, 7534.0, 8618.0, 8650.0, 9498.0, 9890.0, 10109.0, 22866.0, 53616.0, 58489.0, 81832.0, 81873.0, 84631.0, 401190.0 
GO:0005886 CC 1.00e-08 177/759  4502/29107 D03 plasma membrane                          136.0, 157.0, 163.0, 288.0, 324.0, 481.0, 490.0, 680.0, 687.0, 801.0, 1006.0, 1009.0, 1268.0, 1272.0, 1363.0, 1456.0, 1457.0, 1499.0, 1734.0, 1740.0, 1741.0, 1756.0, 2044.0, 2182.0, 2258.0, 2555.0, 2558.0, 2562.0, 2776.0, 2786.0, 2835.0, 2842.0, 2845.0, 2849.0, 2850.0, 2885.0, 2890.0, 2891.0, 2903.0, 2904.0, 2996.0, 3312.0, 3320.0, 3460.0, 3595.0, 3751.0, 3760.0, 3776.0, 3781.0, 4045.0, 4074.0, 4142.0, 4685.0, 4889.0, 4905.0, 4952.0, 5318.0, 5530.0, 5532.0, 5584.0, 5594.0, 5604.0, 5621.0, 5783.0, 5879.0, 6091.0, 6262.0, 6272.0, 6334.0, 6505.0, 6654.0, 6752.0, 6863.0, 7223.0, 7224.0, 7531.0, 7881.0, 8473.0, 8516.0, 8573.0, 8650.0, 8655.0, 8660.0, 8748.0, 8776.0, 8976.0, 8995.0, 9162.0, 9208.0, 9475.0, 9498.0, 9515.0, 9685.0, 9693.0, 9732.0, 9890.0, 10228.0, 10242.0, 10396.0, 10479.0, 10486.0, 10495.0, 10618.0, 10887.0, 11215.0, 22829.0, 22866.0, 22871.0, 22999.0, 23001.0, 23322.0, 23327.0, 23329.0, 23507.0, 23670.0, 23732.0, 25814.0, 25927.0, 26050.0, 26503.0, 27145.0, 28985.0, 29979.0, 51182.0, 51199.0, 51573.0, 51606.0, 51678.0, 51762.0, 53616.0, 54536.0, 55103.0, 55800.0, 57282.0, 57552.0, 57554.0, 57650.0, 58489.0, 60412.0, 63826.0, 64762.0, 65059.0, 79658.0, 79827.0, 81533.0, 81796.0, 84100.0, 84210.0, 84251.0, 84272.0, 84631.0, 84660.0, 84668.0, 85004.0, 85021.0, 91419.0, 91752.0, 92255.0, 94122.0, 116372.0, 116442.0, 120534.0, 142684.0, 144402.0, 153364.0, 160851.0, 163404.0, 203859.0, 206338.0, 253559.0, 254778.0, 259296.0, 285220.0, 285513.0, 341350.0, 374868.0, 728215.0 
GO:0014069 CC 1.74e-07  23/759   248/29107 D04 postsynaptic density                     664.0, 1600.0, 1740.0, 2890.0, 2891.0, 2903.0, 2904.0, 3751.0, 4905.0, 5594.0, 5621.0, 6654.0, 8516.0, 9162.0, 10097.0, 10486.0, 22871.0, 23229.0, 23362.0, 57554.0, 79870.0, 81831.0, 81832.0 
GO:0043025 CC 8.36e-07  27/759   355/29107 D03 neuronal cell body                       680.0, 1600.0, 1741.0, 2044.0, 2182.0, 2555.0, 2890.0, 2891.0, 3320.0, 3776.0, 3781.0, 6272.0, 6505.0, 6654.0, 6715.0, 6863.0, 7224.0, 8507.0, 8882.0, 9693.0, 22866.0, 23291.0, 25814.0, 51218.0, 57282.0, 63826.0, 91752.0 
GO:0043005 CC 1.14e-06  26/759   339/29107 D04 neuron projection                        288.0, 680.0, 1600.0, 1740.0, 2044.0, 2258.0, 2555.0, 2558.0, 2562.0, 2904.0, 3781.0, 4685.0, 4889.0, 5783.0, 6752.0, 9498.0, 9693.0, 10109.0, 22866.0, 23291.0, 64919.0, 79870.0, 116442.0, 121278.0, 285220.0, 401190.0 
GO:0005885 CC 1.37e-06   5/759     9/29107 D02 Arp2/3 protein complex                   10094.0, 10097.0, 10109.0, 10552.0, 81873.0 
GO:0048471 CC 3.52e-06  41/759   713/29107 D02 perinuclear region of cytoplasm          324.0, 488.0, 636.0, 1499.0, 1600.0, 1780.0, 2044.0, 3312.0, 3320.0, 4074.0, 4830.0, 6272.0, 6399.0, 6715.0, 7529.0, 8867.0, 8882.0, 9529.0, 9685.0, 9693.0, 10228.0, 10920.0, 11116.0, 23369.0, 23560.0, 25814.0, 29979.0, 51762.0, 54536.0, 54602.0, 55024.0, 57551.0, 57630.0, 65082.0, 79589.0, 79658.0, 80351.0, 114569.0, 136319.0, 171392.0, 374868.0 
GO:0098794 CC 6.13e-06  12/759    94/29107 D02 postsynapse                              163.0, 2555.0, 2558.0, 2891.0, 5534.0, 5621.0, 5879.0, 8936.0, 22871.0, 57282.0, 91752.0, 401190.0 
GO:0000502 CC 8.44e-06   9/759    53/29107 D05 proteasome complex                       5686.0, 5691.0, 5693.0, 5707.0, 5717.0, 7337.0, 9352.0, 23392.0, 29979.0 
GO:0005813 CC 1.12e-05  32/759   527/29107 D03 centrosome                               324.0, 636.0, 801.0, 1499.0, 3796.0, 4751.0, 4830.0, 5693.0, 6249.0, 8655.0, 9475.0, 9688.0, 10769.0, 11116.0, 22948.0, 23271.0, 23291.0, 23322.0, 23392.0, 26586.0, 29922.0, 51199.0, 54627.0, 54902.0, 56852.0, 57554.0, 57562.0, 58528.0, 80216.0, 93594.0, 95681.0, 221150.0 
GO:0018444 CC 1.77e-05   3/759     3/29107 D02 translation release factor complex       2107.0, 2935.0, 23708.0 
GO:0000151 CC 2.82e-05  12/759   109/29107 D04 ubiquitin ligase complex                 6045.0, 7993.0, 8445.0, 9442.0, 10910.0, 23014.0, 23291.0, 54994.0, 79018.0, 80232.0, 84246.0, 130507.0 
GO:0045202 CC 2.96e-05  26/759   407/29107 D03 synapse                                  1124.0, 1499.0, 1756.0, 2555.0, 2558.0, 2562.0, 2776.0, 4076.0, 4889.0, 6863.0, 8774.0, 9162.0, 9373.0, 9693.0, 22829.0, 22871.0, 23603.0, 23732.0, 56126.0, 56133.0, 57282.0, 60412.0, 65217.0, 116372.0, 149111.0, 253559.0 
GO:0098839 CC 7.02e-05   7/759    40/29107 D06 postsynaptic density membrane            1740.0, 2891.0, 2903.0, 2904.0, 22829.0, 58489.0, 81832.0 
GO:0000776 CC 8.58e-05  12/759   122/29107 D05 kinetochore                              324.0, 1780.0, 4751.0, 6249.0, 8655.0, 10910.0, 11130.0, 23291.0, 81929.0, 221150.0, 283489.0, 387103.0 
GO:0097060 CC 1.07e-04   6/759    30/29107 D04 synaptic membrane                        1006.0, 2890.0, 2903.0, 2904.0, 8867.0, 9162.0 
GO:0030027 CC 1.11e-04  15/759   185/29107 D04 lamellipodium                            324.0, 1499.0, 4076.0, 5783.0, 5879.0, 8936.0, 8976.0, 10094.0, 10097.0, 10109.0, 10787.0, 23603.0, 54942.0, 57630.0, 65059.0 
GO:0035861 CC 1.16e-04   9/759    73/29107 D03 site of double-strand break              4683.0, 6118.0, 10094.0, 10097.0, 10109.0, 10552.0, 56852.0, 157570.0, 200558.0 
GO:0005955 CC 1.70e-04   3/759     5/29107 D06 calcineurin complex                      5530.0, 5532.0, 5534.0 
GO:0032279 CC 1.70e-04   3/759     5/29107 D05 asymmetric synapse                       2891.0, 6505.0, 9498.0 
GO:0043198 CC 3.08e-04   6/759    36/29107 D02 dendritic shaft                          1741.0, 4905.0, 6505.0, 22871.0, 91752.0, 149111.0 
GO:0034704 CC 3.35e-04   5/759    24/29107 D06 calcium channel complex                  801.0, 2281.0, 6262.0, 7223.0, 7224.0 
GO:0030425 CC 5.13e-04  24/759   423/29107 D05 dendrite                                 288.0, 664.0, 1859.0, 2044.0, 2258.0, 2890.0, 2891.0, 3312.0, 4076.0, 5621.0, 6272.0, 6505.0, 7224.0, 9498.0, 10769.0, 11130.0, 22871.0, 25814.0, 51199.0, 51218.0, 54942.0, 57282.0, 149111.0, 345193.0 
GO:0005730 CC 5.24e-04  51/759  1186/29107 D05 nucleolus                                646.0, 2258.0, 2885.0, 3312.0, 3796.0, 4683.0, 4751.0, 5929.0, 6619.0, 6940.0, 7267.0, 7884.0, 7993.0, 8453.0, 8507.0, 8573.0, 8882.0, 9221.0, 9442.0, 9732.0, 10664.0, 10885.0, 10923.0, 11215.0, 23001.0, 23168.0, 23560.0, 27145.0, 51199.0, 51491.0, 55153.0, 55272.0, 56902.0, 64282.0, 84864.0, 84916.0, 85457.0, 92597.0, 120534.0, 387103.0, 493861.0, 767563.0, 767568.0, 767588.0, 767591.0, 767592.0, 767593.0, 767594.0, 767605.0, 767612.0, 109616978.0 
GO:0030018 CC 6.17e-04  11/759   130/29107 D02 Z disc                                   288.0, 1499.0, 1756.0, 2281.0, 3781.0, 5530.0, 5532.0, 6262.0, 6334.0, 55800.0, 103910.0 
GO:0099544 CC 6.79e-04   2/759     2/29107 D03 perisynaptic space                       2890.0, 6505.0 
GO:0005881 CC 6.79e-04   7/759    57/29107 D07 cytoplasmic microtubule                  324.0, 636.0, 23116.0, 23291.0, 51199.0, 54627.0, 79827.0 
GO:0099060 CC 8.40e-04   5/759    29/29107 D07 integral component of postsynaptic specialization membrane 2555.0, 2558.0, 3751.0, 22829.0, 22871.0 
GO:0043197 CC 8.83e-04  12/759   157/29107 D06 dendritic spine                          2890.0, 2891.0, 2903.0, 3751.0, 3781.0, 5530.0, 5879.0, 6505.0, 9162.0, 22871.0, 58489.0, 91752.0 
GO:0062023 CC 9.09e-04   1/759   374/29107 D04 collagen-containing extracellular matrix 1290.0 
GO:0005515 MF 1.07e-22 457/759 12418/29107 D02 protein binding                          136.0, 157.0, 163.0, 205.0, 288.0, 324.0, 440.0, 481.0, 488.0, 490.0, 636.0, 664.0, 801.0, 830.0, 1121.0, 1124.0, 1268.0, 1272.0, 1363.0, 1432.0, 1457.0, 1499.0, 1503.0, 1600.0, 1740.0, 1741.0, 1756.0, 1780.0, 1859.0, 1871.0, 2107.0, 2258.0, 2281.0, 2290.0, 2762.0, 2776.0, 2786.0, 2885.0, 2890.0, 2891.0, 2903.0, 2904.0, 2935.0, 3052.0, 3093.0, 3141.0, 3156.0, 3312.0, 3320.0, 3376.0, 3419.0, 3460.0, 3751.0, 3760.0, 3781.0, 3796.0, 3838.0, 3839.0, 3840.0, 3981.0, 4045.0, 4074.0, 4076.0, 4128.0, 4142.0, 4300.0, 4522.0, 4683.0, 4751.0, 4753.0, 4760.0, 4808.0, 4830.0, 4850.0, 4905.0, 4922.0, 4946.0, 4952.0, 5001.0, 5128.0, 5217.0, 5318.0, 5468.0, 5527.0, 5530.0, 5532.0, 5534.0, 5569.0, 5584.0, 5594.0, 5604.0, 5607.0, 5621.0, 5686.0, 5691.0, 5693.0, 5707.0, 5717.0, 5783.0, 5879.0, 5929.0, 5985.0, 6045.0, 6091.0, 6118.0, 6249.0, 6262.0, 6272.0, 6334.0, 6399.0, 6416.0, 6447.0, 6505.0, 6619.0, 6629.0, 6654.0, 6752.0, 6925.0, 6999.0, 7029.0, 7223.0, 7224.0, 7267.0, 7325.0, 7337.0, 7528.0, 7529.0, 7531.0, 7534.0, 7566.0, 7574.0, 7697.0, 7818.0, 7874.0, 7884.0, 7993.0, 8030.0, 8050.0, 8239.0, 8445.0, 8453.0, 8473.0, 8480.0, 8491.0, 8507.0, 8554.0, 8573.0, 8618.0, 8624.0, 8650.0, 8655.0, 8660.0, 8724.0, 8739.0, 8760.0, 8774.0, 8848.0, 8882.0, 8936.0, 8976.0, 8995.0, 9162.0, 9208.0, 9221.0, 9241.0, 9329.0, 9373.0, 9391.0, 9422.0, 9442.0, 9475.0, 9515.0, 9519.0, 9529.0, 9678.0, 9685.0, 9688.0, 9693.0, 9695.0, 9732.0, 9779.0, 10073.0, 10094.0, 10097.0, 10109.0, 10172.0, 10228.0, 10242.0, 10396.0, 10472.0, 10477.0, 10486.0, 10499.0, 10613.0, 10618.0, 10664.0, 10670.0, 10691.0, 10765.0, 10769.0, 10787.0, 10910.0, 10920.0, 10923.0, 11116.0, 11130.0, 11169.0, 11197.0, 11215.0, 22829.0, 22866.0, 22887.0, 22948.0, 22999.0, 23001.0, 23023.0, 23039.0, 23047.0, 23074.0, 23143.0, 23168.0, 23179.0, 23186.0, 23229.0, 23230.0, 23271.0, 23291.0, 23300.0, 23321.0, 23322.0, 23327.0, 23348.0, 23369.0, 23392.0, 23462.0, 23484.0, 23507.0, 23522.0, 23531.0, 23560.0, 23592.0, 23594.0, 23603.0, 23708.0, 25797.0, 25814.0, 25927.0, 26002.0, 26050.0, 26098.0, 26190.0, 26355.0, 26974.0, 26984.0, 28985.0, 29916.0, 29922.0, 29967.0, 29979.0, 29982.0, 50650.0, 51067.0, 51072.0, 51082.0, 51121.0, 51182.0, 51194.0, 51199.0, 51218.0, 51362.0, 51422.0, 51439.0, 51573.0, 51592.0, 51605.0, 51606.0, 51663.0, 51669.0, 51678.0, 51759.0, 51762.0, 53616.0, 53918.0, 54033.0, 54069.0, 54536.0, 54583.0, 54602.0, 54622.0, 54715.0, 54892.0, 54902.0, 54926.0, 54927.0, 54942.0, 54994.0, 55024.0, 55030.0, 55039.0, 55041.0, 55103.0, 55122.0, 55167.0, 55175.0, 55181.0, 55218.0, 55272.0, 55284.0, 55288.0, 55312.0, 55437.0, 55471.0, 55610.0, 55664.0, 55692.0, 55800.0, 56144.0, 56852.0, 56902.0, 57116.0, 57148.0, 57496.0, 57528.0, 57551.0, 57554.0, 57562.0, 57600.0, 57621.0, 57630.0, 57631.0, 57633.0, 57650.0, 57718.0, 58489.0, 58528.0, 58538.0, 60412.0, 63826.0, 63934.0, 64282.0, 64326.0, 64754.0, 64762.0, 64776.0, 64801.0, 64864.0, 64919.0, 65059.0, 65082.0, 65265.0, 79084.0, 79589.0, 79658.0, 79801.0, 79827.0, 79834.0, 80145.0, 80216.0, 80232.0, 80309.0, 80351.0, 80777.0, 80818.0, 81572.0, 81873.0, 81929.0, 83544.0, 83752.0, 84100.0, 84193.0, 84246.0, 84251.0, 84272.0, 84660.0, 84668.0, 84864.0, 84898.0, 84916.0, 84923.0, 84959.0, 85021.0, 85403.0, 85457.0, 91419.0, 91694.0, 91875.0, 92597.0, 92906.0, 94122.0, 95681.0, 103910.0, 112858.0, 112970.0, 114569.0, 116135.0, 116442.0, 120534.0, 122553.0, 126070.0, 126295.0, 127933.0, 130026.0, 130827.0, 130940.0, 131405.0, 133015.0, 133022.0, 134526.0, 134637.0, 137886.0, 142679.0, 143384.0, 144402.0, 146223.0, 147372.0, 147837.0, 149111.0, 151230.0, 151393.0, 152940.0, 153364.0, 154075.0, 157570.0, 157753.0, 157773.0, 161829.0, 162517.0, 166379.0, 167555.0, 169834.0, 170261.0, 171392.0, 200558.0, 200728.0, 219333.0, 221150.0, 221662.0, 246243.0, 252969.0, 253260.0, 253558.0, 254170.0, 254778.0, 283431.0, 283489.0, 340156.0, 340595.0, 374879.0, 375035.0, 387103.0, 387914.0, 399947.0, 400120.0, 407738.0, 445571.0, 493861.0, 642597.0 
GO:0005524 MF 1.92e-09  78/759  1458/29107 D08 ATP binding                              157.0, 205.0, 440.0, 488.0, 490.0, 1432.0, 1456.0, 1457.0, 1503.0, 1662.0, 1859.0, 2044.0, 2182.0, 3093.0, 3141.0, 3312.0, 3320.0, 3376.0, 3796.0, 3981.0, 4522.0, 4751.0, 4830.0, 4905.0, 5001.0, 5128.0, 5584.0, 5594.0, 5604.0, 5607.0, 5985.0, 6334.0, 6416.0, 7325.0, 8445.0, 8491.0, 8573.0, 9061.0, 9162.0, 9221.0, 9475.0, 10097.0, 10396.0, 10477.0, 10769.0, 22928.0, 22948.0, 25778.0, 26289.0, 29922.0, 51067.0, 51182.0, 51422.0, 54926.0, 55284.0, 55312.0, 55437.0, 57180.0, 57551.0, 63826.0, 80025.0, 80216.0, 83752.0, 112858.0, 112970.0, 122402.0, 127602.0, 127933.0, 134526.0, 152110.0, 160851.0, 166379.0, 220869.0, 285220.0, 340156.0, 344387.0, 374868.0, 445571.0 
GO:0044325 MF 4.11e-07  16/759   133/29107 D03 transmembrane transporter binding        288.0, 488.0, 801.0, 1499.0, 2258.0, 2281.0, 5318.0, 5621.0, 6262.0, 6399.0, 7531.0, 7534.0, 7881.0, 22999.0, 23327.0, 55800.0 
GO:0046872 MF 7.47e-07  99/759  2297/29107 D04 metal ion binding                        490.0, 646.0, 687.0, 781.0, 1124.0, 1290.0, 2776.0, 3052.0, 3751.0, 3981.0, 4751.0, 4850.0, 4905.0, 5584.0, 5607.0, 6505.0, 6940.0, 6999.0, 7267.0, 7337.0, 7528.0, 7566.0, 7574.0, 7697.0, 7743.0, 8516.0, 8618.0, 8748.0, 9162.0, 9422.0, 9475.0, 9678.0, 9941.0, 10172.0, 10472.0, 10691.0, 22869.0, 22928.0, 22999.0, 23001.0, 23300.0, 23522.0, 23576.0, 26974.0, 29922.0, 51123.0, 51218.0, 51573.0, 53918.0, 54069.0, 55167.0, 55290.0, 55312.0, 56852.0, 57116.0, 57336.0, 57621.0, 57630.0, 63934.0, 64282.0, 64326.0, 64754.0, 64919.0, 79589.0, 80351.0, 80777.0, 80818.0, 84100.0, 84436.0, 84864.0, 85460.0, 89782.0, 91120.0, 91419.0, 91694.0, 91752.0, 92597.0, 94122.0, 126070.0, 126295.0, 144402.0, 147837.0, 147949.0, 148206.0, 152110.0, 153364.0, 157570.0, 160851.0, 163051.0, 169834.0, 200558.0, 201626.0, 219333.0, 283489.0, 284370.0, 340485.0, 341350.0, 374879.0, 388558.0 
GO:0004842 MF 1.09e-05  19/759   230/29107 D04 ubiquitin-protein transferase activity   3093.0, 4850.0, 6045.0, 7267.0, 7325.0, 7337.0, 8453.0, 10477.0, 23014.0, 23291.0, 23321.0, 23327.0, 26190.0, 51592.0, 54926.0, 55284.0, 64326.0, 130507.0, 131405.0 
GO:0019899 MF 1.58e-05  25/759   369/29107 D03 enzyme binding                           488.0, 1432.0, 1499.0, 3141.0, 3312.0, 4830.0, 5468.0, 5530.0, 5532.0, 5879.0, 5985.0, 6118.0, 6262.0, 6272.0, 7529.0, 7531.0, 8554.0, 8655.0, 23186.0, 25814.0, 54583.0, 55122.0, 55471.0, 80351.0, 83752.0 
GO:0042043 MF 2.88e-05   5/759    15/29107 D04 neurexin family protein binding          1363.0, 8573.0, 22829.0, 22871.0, 94122.0 
GO:0106310 MF 2.88e-05  24/759   359/29107 D06 protein serine kinase activity           1432.0, 1456.0, 1457.0, 1859.0, 4751.0, 5128.0, 5584.0, 5594.0, 5604.0, 5607.0, 6416.0, 8445.0, 8491.0, 8573.0, 9475.0, 10769.0, 25778.0, 57551.0, 80216.0, 112858.0, 127933.0, 152110.0, 340156.0, 344387.0 
GO:1905394 MF 2.95e-05   4/759     8/29107 D03 retromer complex binding                 4074.0, 6272.0, 8724.0, 9779.0 
GO:0031625 MF 3.81e-05  21/759   296/29107 D05 ubiquitin protein ligase binding         324.0, 1734.0, 1741.0, 3093.0, 3312.0, 3320.0, 5707.0, 6118.0, 7531.0, 7534.0, 7874.0, 8453.0, 8554.0, 9529.0, 10613.0, 10670.0, 55284.0, 56852.0, 84959.0, 143384.0, 171392.0 
GO:0030165 MF 6.65e-05  10/759    84/29107 D04 PDZ domain binding                       490.0, 1741.0, 2890.0, 4905.0, 6752.0, 9693.0, 9732.0, 22871.0, 60412.0, 63826.0 
GO:0004708 MF 7.69e-05   5/759    18/29107 D07 MAP kinase kinase activity               1432.0, 5594.0, 5604.0, 5607.0, 6416.0 
GO:0061608 MF 1.33e-04   5/759    20/29107 D03 nuclear import signal receptor activity  3838.0, 3839.0, 3840.0, 10073.0, 51194.0 
GO:0004674 MF 1.60e-04  24/759   396/29107 D06 protein serine/threonine kinase activity 1432.0, 1456.0, 1457.0, 1859.0, 4751.0, 5128.0, 5584.0, 5594.0, 5604.0, 5607.0, 6416.0, 8445.0, 8491.0, 8573.0, 9475.0, 10769.0, 25778.0, 57551.0, 80216.0, 112858.0, 127933.0, 152110.0, 340156.0, 344387.0 
GO:0004984 MF 4.56e-05   0/759   399/29107 D04 olfactory receptor activity               
```
