## Supplementary material for "Transcriptional and genetic sex differences for schizophrenia across the dorsolateral prefrontal cortex, hippocampus, and caudate nucleus": Data S4: GO_analysis_module_cyan.txt

```
GO:0007268 BP 6.90e-07  15/371   245/29107 D07 chemical synaptic transmission           40.0, 1137.0, 1325.0, 2563.0, 2741.0, 2914.0, 3274.0, 3798.0, 4923.0, 5368.0, 6529.0, 6620.0, 8913.0, 10497.0, 10815.0 
GO:0034765 BP 1.94e-06  10/371   113/29107 D06 regulation of ion transmembrane transport 40.0, 778.0, 3765.0, 8913.0, 9254.0, 23415.0, 56660.0, 57657.0, 81033.0, 255022.0 
GO:0005887 CC 2.08e-09  47/371  1413/29107 D04 integral component of plasma membrane    40.0, 107.0, 238.0, 432.0, 1137.0, 2051.0, 2563.0, 2741.0, 2847.0, 2906.0, 2914.0, 3036.0, 3038.0, 3274.0, 4058.0, 4868.0, 4923.0, 4995.0, 5979.0, 6529.0, 6538.0, 6843.0, 7036.0, 7226.0, 7301.0, 7433.0, 7434.0, 8742.0, 9033.0, 23415.0, 51206.0, 51305.0, 51458.0, 55107.0, 55630.0, 56098.0, 56141.0, 56660.0, 57657.0, 64218.0, 64241.0, 81033.0, 92211.0, 123591.0, 255022.0, 284656.0, 387129.0 
GO:0005886 CC 2.94e-09 102/371  4502/29107 D03 plasma membrane                          40.0, 107.0, 238.0, 286.0, 379.0, 432.0, 486.0, 887.0, 1137.0, 1808.0, 2051.0, 2114.0, 2155.0, 2741.0, 2847.0, 2887.0, 2906.0, 2914.0, 3036.0, 3038.0, 3274.0, 3755.0, 3765.0, 4058.0, 4354.0, 4684.0, 4843.0, 4868.0, 4923.0, 4995.0, 5368.0, 5580.0, 5727.0, 5869.0, 5979.0, 6529.0, 6538.0, 6843.0, 7036.0, 7226.0, 7248.0, 7433.0, 7434.0, 7476.0, 8522.0, 8728.0, 8742.0, 8913.0, 9033.0, 9196.0, 9254.0, 9649.0, 9721.0, 10497.0, 10626.0, 23415.0, 26245.0, 27132.0, 27293.0, 29780.0, 30818.0, 51206.0, 51305.0, 51458.0, 53822.0, 53826.0, 54549.0, 54550.0, 55107.0, 55630.0, 56341.0, 57154.0, 57657.0, 57699.0, 64218.0, 64241.0, 79729.0, 80852.0, 81029.0, 81033.0, 83660.0, 84766.0, 91522.0, 113146.0, 118426.0, 123591.0, 126353.0, 160622.0, 200734.0, 206358.0, 255738.0, 284111.0, 284348.0, 284656.0, 285613.0, 342979.0, 343171.0, 343702.0, 387129.0, 402778.0, 414194.0, 440435.0 
GO:0043005 CC 9.12e-08  19/371   339/29107 D04 neuron projection                        18.0, 286.0, 1137.0, 2051.0, 2563.0, 2741.0, 2847.0, 4684.0, 6478.0, 6529.0, 6538.0, 6770.0, 6843.0, 7226.0, 8913.0, 10645.0, 22895.0, 57699.0, 284656.0 
```
