## Supplementary material for "Transcriptional and genetic sex differences for schizophrenia across the dorsolateral prefrontal cortex, hippocampus, and caudate nucleus": Data S4: GO_analysis_module_darkgreen.txt

```
GO:0030198 BP 2.52e-08  13/339   150/29107 D05 extracellular matrix organization        1285.0, 1286.0, 1296.0, 1297.0, 2192.0, 4323.0, 6692.0, 7045.0, 7837.0, 11096.0, 11174.0, 64094.0, 79625.0 
GO:0150104 BP 6.06e-07   9/339    84/29107 D06 transport across blood-brain barrier     489.0, 552.0, 3953.0, 6526.0, 6528.0, 8714.0, 9376.0, 54716.0, 387700.0 
GO:0007601 BP 9.05e-07  13/339   204/29107 D06 visual perception                        24.0, 1001.0, 4647.0, 4935.0, 5995.0, 6425.0, 7045.0, 7078.0, 7546.0, 83552.0, 149461.0, 157506.0, 388939.0 
GO:0070830 BP 1.54e-06   7/339    49/29107 D08 bicellular tight junction assembly       1364.0, 9075.0, 9076.0, 91862.0, 149461.0, 153562.0, 100506658.0 
GO:0035567 BP 3.63e-06   5/339    21/29107 D08 non-canonical Wnt signaling pathway      2535.0, 6422.0, 6425.0, 8323.0, 8325.0 
GO:0002138 BP 6.21e-06   3/339     4/29107 D10 retinoic acid biosynthetic process       220.0, 5947.0, 157506.0 
GO:0016324 CC 3.28e-16  29/339   358/29107 D04 apical plasma membrane                   1364.0, 1513.0, 2348.0, 3485.0, 4647.0, 4921.0, 4935.0, 5174.0, 6337.0, 6522.0, 8323.0, 9076.0, 9376.0, 10004.0, 10207.0, 10519.0, 53841.0, 54716.0, 57619.0, 57835.0, 59341.0, 64284.0, 83552.0, 84329.0, 84417.0, 89766.0, 123041.0, 153562.0, 100506658.0 
GO:0070062 CC 1.50e-14  69/339  2169/29107 D06 extracellular exosome                    38.0, 48.0, 220.0, 729.0, 966.0, 1071.0, 1356.0, 1829.0, 2053.0, 2167.0, 2171.0, 2192.0, 2348.0, 2444.0, 2517.0, 2799.0, 2878.0, 2947.0, 2950.0, 3053.0, 3242.0, 3248.0, 3373.0, 3485.0, 3490.0, 3693.0, 3852.0, 3875.0, 4883.0, 5092.0, 5174.0, 5176.0, 5236.0, 5357.0, 5480.0, 5627.0, 6337.0, 6382.0, 6422.0, 6528.0, 6649.0, 6692.0, 6697.0, 7045.0, 7276.0, 7837.0, 8346.0, 8366.0, 8789.0, 8857.0, 9317.0, 9376.0, 9518.0, 10040.0, 10207.0, 10519.0, 10577.0, 11012.0, 11098.0, 22977.0, 23224.0, 23743.0, 53841.0, 54414.0, 54504.0, 55040.0, 57393.0, 64284.0, 284207.0 
GO:0005615 CC 5.46e-14  59/339  1708/29107 D02 extracellular space                      652.0, 966.0, 1071.0, 1285.0, 1286.0, 1296.0, 1297.0, 1356.0, 1513.0, 2153.0, 2192.0, 2878.0, 2950.0, 3053.0, 3077.0, 3373.0, 3485.0, 3490.0, 4016.0, 4323.0, 5176.0, 5228.0, 5627.0, 5919.0, 6403.0, 6422.0, 6425.0, 6649.0, 6692.0, 7044.0, 7045.0, 7078.0, 7276.0, 7837.0, 8346.0, 8857.0, 9518.0, 10461.0, 10577.0, 11012.0, 11096.0, 23019.0, 23213.0, 25928.0, 54414.0, 64094.0, 78989.0, 79625.0, 79887.0, 80310.0, 81035.0, 84417.0, 89766.0, 93035.0, 93099.0, 119587.0, 124857.0, 284207.0, 406987.0 
GO:0005576 CC 1.48e-09  53/339  1854/29107 D02 extracellular region                     652.0, 729.0, 1071.0, 1285.0, 1286.0, 1296.0, 1297.0, 1356.0, 1513.0, 2153.0, 2171.0, 2192.0, 2444.0, 2517.0, 2799.0, 2878.0, 2882.0, 2950.0, 3053.0, 3485.0, 3490.0, 3953.0, 4016.0, 5176.0, 5228.0, 5236.0, 5322.0, 5618.0, 5627.0, 5919.0, 6422.0, 6649.0, 6692.0, 7044.0, 7045.0, 7078.0, 7276.0, 7837.0, 8366.0, 9518.0, 10577.0, 11082.0, 11096.0, 11174.0, 23627.0, 64866.0, 78989.0, 79625.0, 79887.0, 80310.0, 219348.0, 283298.0, 728464.0 
GO:0016021 CC 3.95e-09  80/339  3525/29107 D03 integral component of membrane           489.0, 771.0, 1001.0, 1829.0, 2535.0, 2651.0, 3741.0, 3769.0, 3953.0, 4258.0, 4935.0, 4948.0, 5618.0, 6185.0, 6522.0, 6526.0, 6528.0, 7306.0, 7922.0, 8323.0, 8325.0, 8714.0, 9075.0, 9076.0, 9120.0, 9122.0, 9376.0, 10004.0, 10385.0, 10457.0, 10548.0, 10560.0, 11227.0, 23224.0, 26123.0, 26266.0, 55002.0, 55733.0, 56180.0, 57205.0, 57393.0, 57835.0, 59341.0, 63917.0, 64866.0, 80045.0, 81035.0, 83552.0, 84187.0, 84216.0, 84314.0, 84329.0, 84513.0, 84803.0, 84830.0, 84976.0, 85027.0, 85365.0, 89766.0, 89894.0, 91862.0, 93035.0, 117247.0, 122509.0, 127707.0, 149461.0, 151258.0, 153562.0, 154091.0, 157506.0, 200150.0, 254428.0, 255104.0, 344905.0, 387700.0, 388531.0, 399474.0, 493869.0, 643236.0, 100506658.0 
GO:0005886 CC 6.22e-09  94/339  4502/29107 D03 plasma membrane                          552.0, 771.0, 966.0, 1001.0, 1187.0, 1317.0, 1356.0, 1364.0, 1829.0, 2150.0, 2153.0, 2171.0, 2272.0, 2348.0, 2535.0, 2825.0, 2886.0, 2950.0, 3077.0, 3358.0, 3693.0, 3741.0, 3769.0, 4258.0, 4323.0, 4921.0, 4935.0, 5029.0, 5174.0, 5322.0, 5618.0, 5627.0, 5754.0, 6337.0, 6382.0, 6403.0, 6422.0, 6522.0, 6526.0, 6528.0, 6578.0, 6692.0, 7045.0, 7984.0, 8323.0, 8325.0, 8395.0, 8714.0, 8789.0, 9019.0, 9075.0, 9076.0, 9376.0, 9427.0, 9749.0, 10207.0, 10385.0, 10457.0, 10461.0, 10519.0, 10560.0, 23213.0, 23601.0, 23627.0, 23682.0, 26266.0, 29984.0, 54716.0, 55040.0, 56659.0, 57205.0, 57393.0, 57835.0, 59341.0, 64284.0, 64866.0, 80036.0, 80045.0, 81035.0, 84216.0, 84329.0, 84513.0, 89894.0, 94120.0, 117247.0, 121260.0, 123041.0, 149461.0, 154091.0, 199920.0, 254428.0, 344905.0, 387700.0, 100506658.0 
GO:0005887 CC 9.60e-09  43/339  1413/29107 D04 integral component of plasma membrane    24.0, 552.0, 1187.0, 1317.0, 1364.0, 2150.0, 2825.0, 3077.0, 3358.0, 3741.0, 4323.0, 4883.0, 4921.0, 5029.0, 5754.0, 5995.0, 6337.0, 6382.0, 6403.0, 6526.0, 6578.0, 8323.0, 9019.0, 9076.0, 9120.0, 9122.0, 9427.0, 9953.0, 10457.0, 10461.0, 23601.0, 26266.0, 53841.0, 54716.0, 56659.0, 57205.0, 59341.0, 80036.0, 84329.0, 117247.0, 123041.0, 221074.0, 387700.0 
GO:0062023 CC 4.95e-07  18/339   374/29107 D04 collagen-containing extracellular matrix 1285.0, 1286.0, 1296.0, 1297.0, 2192.0, 3490.0, 4016.0, 5176.0, 5919.0, 6422.0, 6649.0, 7044.0, 7045.0, 7078.0, 7837.0, 9518.0, 11096.0, 23213.0 
GO:0016323 CC 5.39e-07  14/339   228/29107 D04 basolateral plasma membrane              2348.0, 3248.0, 3953.0, 6522.0, 8714.0, 9076.0, 9376.0, 64284.0, 84976.0, 117247.0, 149461.0, 153562.0, 254428.0, 387700.0 
GO:0005604 CC 6.71e-07   9/339    85/29107 D05 basement membrane                        1285.0, 1286.0, 1296.0, 1297.0, 2192.0, 4016.0, 5176.0, 7045.0, 64094.0 
GO:0005788 CC 7.26e-07  16/339   306/29107 D05 endoplasmic reticulum lumen              652.0, 1285.0, 1286.0, 1296.0, 1297.0, 1356.0, 2153.0, 2882.0, 3053.0, 3490.0, 8974.0, 10961.0, 11096.0, 11098.0, 80310.0, 493869.0 
GO:0031012 CC 1.27e-06  14/339   245/29107 D03 extracellular matrix                     1285.0, 1286.0, 1296.0, 1297.0, 2192.0, 4323.0, 5919.0, 7045.0, 7078.0, 8857.0, 11096.0, 11174.0, 79625.0, 81035.0 
GO:0033162 CC 1.57e-06   5/339    18/29107 D07 melanosome membrane                      4935.0, 4948.0, 7306.0, 10457.0, 23682.0 
GO:0042470 CC 2.29e-05   8/339   100/29107 D08 melanosome                               4323.0, 4647.0, 4935.0, 5176.0, 7306.0, 10961.0, 23682.0, 64284.0 
GO:0005923 CC 8.96e-05   8/339   121/29107 D06 bicellular tight junction                1364.0, 9075.0, 9076.0, 10207.0, 91862.0, 149461.0, 153562.0, 100506658.0 
GO:0001750 CC 1.11e-04   6/339    65/29107 D02 photoreceptor outer segment              24.0, 4647.0, 5995.0, 10461.0, 388531.0, 388939.0 
GO:0005515 MF 2.62e-09 199/339 12418/29107 D02 protein binding                          48.0, 489.0, 552.0, 652.0, 701.0, 729.0, 966.0, 1160.0, 1285.0, 1297.0, 1364.0, 1513.0, 1577.0, 1962.0, 2138.0, 2150.0, 2153.0, 2171.0, 2272.0, 2348.0, 2444.0, 2517.0, 2535.0, 2799.0, 2825.0, 2878.0, 2882.0, 2886.0, 2947.0, 2950.0, 3077.0, 3172.0, 3358.0, 3485.0, 3490.0, 3693.0, 3741.0, 3852.0, 3875.0, 3953.0, 4009.0, 4016.0, 4258.0, 4288.0, 4323.0, 4487.0, 4647.0, 4883.0, 4921.0, 4935.0, 4948.0, 5015.0, 5029.0, 5092.0, 5121.0, 5174.0, 5176.0, 5228.0, 5236.0, 5480.0, 5618.0, 5627.0, 5754.0, 5919.0, 5932.0, 5947.0, 5995.0, 6185.0, 6337.0, 6382.0, 6403.0, 6422.0, 6528.0, 6641.0, 6649.0, 6819.0, 7045.0, 7078.0, 7134.0, 7164.0, 7276.0, 7306.0, 7739.0, 7922.0, 7984.0, 8309.0, 8323.0, 8325.0, 8346.0, 8366.0, 8395.0, 8463.0, 8789.0, 8835.0, 8857.0, 9019.0, 9075.0, 9076.0, 9120.0, 9131.0, 9317.0, 9518.0, 9686.0, 9749.0, 9949.0, 10040.0, 10207.0, 10385.0, 10451.0, 10457.0, 10461.0, 10519.0, 10560.0, 10577.0, 10891.0, 10961.0, 11004.0, 11082.0, 11096.0, 11098.0, 11214.0, 22872.0, 22977.0, 23019.0, 23102.0, 23224.0, 23382.0, 23627.0, 23682.0, 23779.0, 25816.0, 26123.0, 26266.0, 27287.0, 29969.0, 51477.0, 51776.0, 53841.0, 54502.0, 54716.0, 54855.0, 55040.0, 55157.0, 55733.0, 56159.0, 56180.0, 57205.0, 57326.0, 57393.0, 57687.0, 58516.0, 59341.0, 64094.0, 64284.0, 64866.0, 64968.0, 78989.0, 79714.0, 83879.0, 84142.0, 84152.0, 84314.0, 84417.0, 84513.0, 84520.0, 84532.0, 84830.0, 84976.0, 85027.0, 85365.0, 90196.0, 91862.0, 93099.0, 94120.0, 116224.0, 117247.0, 119710.0, 121260.0, 122509.0, 124857.0, 151258.0, 153562.0, 157506.0, 166824.0, 192668.0, 196383.0, 199920.0, 219348.0, 254428.0, 255104.0, 285141.0, 339834.0, 353322.0, 387700.0, 440295.0, 493869.0, 643236.0, 100506658.0, 100861412.0 
GO:0005504 MF 4.09e-06   6/339    37/29107 D06 fatty acid binding                       2167.0, 2171.0, 2950.0, 3172.0, 5947.0, 8309.0 
GO:0004602 MF 4.66e-06   5/339    22/29107 D05 glutathione peroxidase activity          2878.0, 2882.0, 2950.0, 4258.0, 493869.0 
GO:0017147 MF 2.33e-05   5/339    30/29107 D03 Wnt-protein binding                      2535.0, 6422.0, 6425.0, 8323.0, 8325.0 
GO:0008201 MF 2.69e-05  10/339   166/29107 D04 heparin binding                          652.0, 3053.0, 5228.0, 6403.0, 6422.0, 6649.0, 10457.0, 11096.0, 64094.0, 79625.0 
GO:0005201 MF 3.44e-05   9/339   137/29107 D02 extracellular matrix structural constituent 1285.0, 1286.0, 1296.0, 1297.0, 2192.0, 3490.0, 7045.0, 7837.0, 89766.0 
```
