## Supplementary material for "Transcriptional and genetic sex differences for schizophrenia across the dorsolateral prefrontal cortex, hippocampus, and caudate nucleus": Data S4: GO_analysis_module_darkgrey.txt

```
GO:0006357 BP 2.25e-16  54/275  1598/29107 D10 regulation of transcription by RNA polymerase II 902.0, 1106.0, 2186.0, 3146.0, 4331.0, 5926.0, 6935.0, 7539.0, 7561.0, 7569.0, 7587.0, 7637.0, 7690.0, 7770.0, 8464.0, 9534.0, 9753.0, 9841.0, 10168.0, 11168.0, 23036.0, 23269.0, 26122.0, 27336.0, 54811.0, 55552.0, 55713.0, 55786.0, 57547.0, 57573.0, 57677.0, 59348.0, 80108.0, 80829.0, 81931.0, 84503.0, 84622.0, 84765.0, 115560.0, 133746.0, 146198.0, 147660.0, 147686.0, 169270.0, 170960.0, 220992.0, 221037.0, 284371.0, 284406.0, 374899.0, 641339.0, 643836.0, 100131827.0, 110354863.0 
GO:0008380 BP 7.72e-11  15/275   168/29107 D08 RNA splicing                             8559.0, 9541.0, 9939.0, 10150.0, 10199.0, 10915.0, 11017.0, 11193.0, 11319.0, 23091.0, 27332.0, 51319.0, 55599.0, 58517.0, 85437.0 
GO:0032968 BP 5.21e-06   4/275    13/29107 D12 positive regulation of transcription elongation from RNA polymerase II promoter 8621.0, 10915.0, 11198.0, 123169.0 
GO:0006397 BP 6.01e-06  10/275   172/29107 D08 mRNA processing                          5930.0, 8559.0, 9541.0, 10150.0, 10915.0, 11017.0, 11319.0, 23091.0, 58517.0, 64062.0 
GO:0051301 BP 7.03e-06  14/275   350/29107 D02 cell division                            1060.0, 1062.0, 2037.0, 7443.0, 9183.0, 9585.0, 9937.0, 10388.0, 10592.0, 54617.0, 54908.0, 79441.0, 80254.0, 151246.0 
GO:0006364 BP 1.51e-05   8/275   116/29107 D09 rRNA processing                          5303.0, 5393.0, 9045.0, 10199.0, 51119.0, 51575.0, 55035.0, 84128.0 
GO:0000184 BP 1.61e-05   5/275    34/29107 D10 nuclear-transcribed mRNA catabolic process, nonsense-mediated decay 5073.0, 9939.0, 26019.0, 65109.0, 65110.0 
GO:0007049 BP 2.80e-05  12/275   296/29107 D02 cell cycle                               902.0, 2037.0, 6872.0, 9585.0, 9821.0, 9937.0, 9994.0, 10771.0, 23637.0, 55215.0, 55904.0, 132660.0 
GO:0070201 BP 2.84e-05   3/275     7/29107 D05 regulation of establishment of protein localization 9786.0, 57669.0, 80184.0 
GO:0005634 CC 6.99e-37 144/275  5386/29107 D05 nucleus                                  902.0, 1062.0, 1106.0, 1763.0, 2073.0, 2186.0, 2241.0, 3146.0, 4664.0, 4691.0, 4799.0, 5073.0, 5378.0, 5393.0, 5747.0, 5781.0, 5926.0, 5930.0, 6872.0, 6877.0, 6935.0, 7270.0, 7443.0, 7539.0, 7561.0, 7569.0, 7587.0, 7637.0, 7639.0, 7770.0, 8125.0, 8446.0, 8464.0, 8559.0, 8621.0, 8805.0, 8932.0, 9147.0, 9183.0, 9465.0, 9534.0, 9541.0, 9585.0, 9753.0, 9841.0, 9863.0, 9939.0, 9994.0, 10000.0, 10168.0, 10388.0, 10592.0, 10733.0, 10771.0, 10915.0, 11124.0, 11168.0, 11193.0, 11319.0, 22826.0, 22828.0, 22847.0, 23036.0, 23358.0, 23469.0, 26019.0, 26054.0, 27332.0, 27336.0, 29028.0, 29072.0, 29843.0, 51119.0, 51319.0, 51322.0, 51720.0, 51773.0, 51808.0, 54617.0, 54737.0, 54811.0, 54908.0, 55094.0, 55100.0, 55132.0, 55196.0, 55552.0, 55599.0, 55680.0, 55713.0, 55727.0, 55786.0, 55904.0, 56254.0, 56256.0, 57547.0, 57573.0, 57677.0, 57703.0, 59348.0, 64062.0, 65109.0, 65110.0, 79576.0, 79780.0, 79828.0, 79915.0, 80108.0, 80184.0, 80829.0, 81931.0, 84268.0, 84503.0, 84622.0, 84765.0, 85313.0, 90025.0, 90321.0, 91801.0, 96764.0, 115560.0, 123169.0, 132660.0, 133746.0, 146198.0, 147660.0, 147686.0, 169270.0, 170959.0, 170960.0, 196441.0, 220992.0, 253959.0, 254048.0, 256006.0, 284371.0, 284406.0, 374899.0, 375748.0, 376940.0, 641339.0, 643836.0, 100131827.0, 110354863.0 
GO:0005654 CC 3.71e-31 113/275  3805/29107 D02 nucleoplasm                              902.0, 1060.0, 1062.0, 1763.0, 2037.0, 2073.0, 2186.0, 3146.0, 4331.0, 4664.0, 4691.0, 4799.0, 5303.0, 5393.0, 5781.0, 5926.0, 6872.0, 6877.0, 6882.0, 6935.0, 7270.0, 7443.0, 7639.0, 7690.0, 8125.0, 8315.0, 8446.0, 8464.0, 8621.0, 8805.0, 8932.0, 9585.0, 9933.0, 9937.0, 9939.0, 9987.0, 9994.0, 10111.0, 10150.0, 10199.0, 10283.0, 10592.0, 10771.0, 10915.0, 11017.0, 11124.0, 11168.0, 11193.0, 11198.0, 11319.0, 22826.0, 22828.0, 23091.0, 23253.0, 23269.0, 23358.0, 26054.0, 27332.0, 27336.0, 29028.0, 29072.0, 29080.0, 29843.0, 49855.0, 51119.0, 51317.0, 51322.0, 51455.0, 51575.0, 51720.0, 51773.0, 51808.0, 54617.0, 54737.0, 54876.0, 55215.0, 55297.0, 55599.0, 55720.0, 55814.0, 55904.0, 56254.0, 57669.0, 57703.0, 59348.0, 65109.0, 65110.0, 79101.0, 79441.0, 79576.0, 79621.0, 79648.0, 79728.0, 80205.0, 80829.0, 81608.0, 84060.0, 84128.0, 84268.0, 84622.0, 85313.0, 85437.0, 91801.0, 96764.0, 116154.0, 123169.0, 132660.0, 133746.0, 151246.0, 221037.0, 254048.0, 257218.0, 259282.0 
GO:0005813 CC 2.74e-10  24/275   527/29107 D03 centrosome                               5108.0, 5930.0, 9541.0, 9585.0, 9786.0, 9859.0, 10733.0, 10806.0, 22852.0, 23637.0, 50618.0, 51808.0, 55704.0, 79441.0, 80184.0, 80254.0, 84376.0, 85459.0, 123169.0, 132320.0, 259282.0, 285331.0, 285753.0, 375748.0 
GO:0005814 CC 1.26e-09  13/275   144/29107 D05 centriole                                5108.0, 9786.0, 9859.0, 10198.0, 10733.0, 10806.0, 55704.0, 80184.0, 80254.0, 85459.0, 132320.0, 145508.0, 645455.0 
GO:0005829 CC 3.42e-09  91/275  5293/29107 D02 cytosol                                  159.0, 1060.0, 1062.0, 1806.0, 2037.0, 2241.0, 4140.0, 4799.0, 5073.0, 5108.0, 5393.0, 5747.0, 5781.0, 5926.0, 5930.0, 6935.0, 7270.0, 7443.0, 8315.0, 8411.0, 8476.0, 8621.0, 8805.0, 8932.0, 9045.0, 9183.0, 9453.0, 9465.0, 9585.0, 9821.0, 9859.0, 9939.0, 9946.0, 9987.0, 10592.0, 10733.0, 10806.0, 11124.0, 11168.0, 11319.0, 22826.0, 23253.0, 23318.0, 23358.0, 23637.0, 26019.0, 26054.0, 26058.0, 26130.0, 26263.0, 49855.0, 51119.0, 51808.0, 54521.0, 54617.0, 54737.0, 54908.0, 55132.0, 55156.0, 55215.0, 55297.0, 55614.0, 55704.0, 55720.0, 56922.0, 56995.0, 57498.0, 57669.0, 57703.0, 65109.0, 65110.0, 79101.0, 79441.0, 79576.0, 80184.0, 80205.0, 80254.0, 81608.0, 84186.0, 84376.0, 85313.0, 85437.0, 85459.0, 90025.0, 91801.0, 96764.0, 132320.0, 151246.0, 221078.0, 285331.0, 347273.0 
GO:0016607 CC 4.59e-07  17/275   411/29107 D03 nuclear speck                            5073.0, 5930.0, 8446.0, 8559.0, 8621.0, 9541.0, 9939.0, 10915.0, 11193.0, 23091.0, 27332.0, 49855.0, 51319.0, 51322.0, 55904.0, 57703.0, 58517.0 
GO:0005730 CC 1.06e-06  30/275  1186/29107 D05 nucleolus                                4691.0, 4799.0, 5073.0, 5303.0, 5393.0, 5930.0, 6872.0, 7270.0, 7443.0, 9585.0, 9933.0, 10199.0, 10592.0, 10733.0, 23318.0, 51119.0, 51575.0, 54737.0, 55035.0, 55720.0, 56254.0, 65109.0, 65110.0, 79101.0, 79954.0, 80829.0, 84128.0, 84186.0, 96764.0, 115560.0 
GO:0035145 CC 1.57e-06   4/275    10/29107 D03 exon-exon junction complex               9939.0, 26019.0, 65109.0, 65110.0 
GO:0034451 CC 7.26e-05   7/275   107/29107 D02 centriolar satellite                     5108.0, 10806.0, 65109.0, 79101.0, 80184.0, 84376.0, 285331.0 
GO:0005694 CC 1.19e-04   9/275   198/29107 D05 chromosome                               1062.0, 4691.0, 5303.0, 5930.0, 9933.0, 10199.0, 10771.0, 29072.0, 55035.0 
GO:0000922 CC 1.65e-04   7/275   122/29107 D02 spindle pole                             9183.0, 10733.0, 51119.0, 54908.0, 80254.0, 145508.0, 259282.0 
GO:0070985 CC 2.65e-04   2/275     3/29107 D04 transcription factor TFIIK complex       902.0, 4331.0 
GO:0019907 CC 2.65e-04   2/275     3/29107 D09 cyclin-dependent protein kinase activating kinase holoenzyme complex 902.0, 4331.0 
GO:0005737 CC 2.76e-04  68/275  4724/29107 D02 cytoplasm                                159.0, 1763.0, 1806.0, 2186.0, 2241.0, 4140.0, 5073.0, 5108.0, 5393.0, 5747.0, 5781.0, 6457.0, 7443.0, 8125.0, 8315.0, 8411.0, 8476.0, 9541.0, 9585.0, 9706.0, 9786.0, 9863.0, 9939.0, 9994.0, 10000.0, 10150.0, 10592.0, 10733.0, 11319.0, 22828.0, 22998.0, 23318.0, 26019.0, 26054.0, 27332.0, 29843.0, 50618.0, 51119.0, 51319.0, 54737.0, 55215.0, 55345.0, 55614.0, 55680.0, 55704.0, 55786.0, 55904.0, 56995.0, 58517.0, 65109.0, 65110.0, 79648.0, 79828.0, 80184.0, 81573.0, 84268.0, 84376.0, 85459.0, 91801.0, 96764.0, 133746.0, 145508.0, 147660.0, 221078.0, 253959.0, 285753.0, 347273.0, 375748.0 
GO:0016021 CC 1.52e-06  10/275  3525/29107 D03 integral component of membrane           9950.0, 10905.0, 26058.0, 55028.0, 55345.0, 57157.0, 57498.0, 65250.0, 121601.0, 154215.0 
GO:0005887 CC 1.67e-06   0/275  1413/29107 D04 integral component of plasma membrane     
GO:0005886 CC 1.07e-05  18/275  4502/29107 D03 plasma membrane                          2037.0, 4140.0, 4799.0, 5747.0, 5926.0, 7270.0, 9863.0, 26130.0, 50618.0, 50863.0, 54737.0, 55704.0, 55904.0, 57669.0, 85459.0, 121601.0, 154215.0, 347273.0 
GO:0046872 MF 2.14e-21  74/275  2297/29107 D04 metal ion binding                        280.0, 1763.0, 1806.0, 2073.0, 2186.0, 5073.0, 7561.0, 7569.0, 7587.0, 7639.0, 7690.0, 7770.0, 9453.0, 9534.0, 9753.0, 9841.0, 9937.0, 10111.0, 10150.0, 10168.0, 22847.0, 22998.0, 23036.0, 23091.0, 23469.0, 29072.0, 51317.0, 51455.0, 51720.0, 51773.0, 54811.0, 55156.0, 55454.0, 55552.0, 55680.0, 55713.0, 55786.0, 55904.0, 56254.0, 56922.0, 57547.0, 57573.0, 57677.0, 59348.0, 64062.0, 80108.0, 80829.0, 84064.0, 84268.0, 84503.0, 84622.0, 84765.0, 90321.0, 115560.0, 132660.0, 146198.0, 147660.0, 147686.0, 169270.0, 170959.0, 170960.0, 196441.0, 220992.0, 221037.0, 257160.0, 257218.0, 284371.0, 284406.0, 374899.0, 376940.0, 641339.0, 643836.0, 100131827.0, 110354863.0 
GO:0003723 MF 1.29e-17  52/275  1389/29107 D04 RNA binding                              1106.0, 1763.0, 3146.0, 4691.0, 4799.0, 5073.0, 5303.0, 5393.0, 5930.0, 8125.0, 8446.0, 8621.0, 9045.0, 9933.0, 9939.0, 9987.0, 10150.0, 10199.0, 10915.0, 11168.0, 11193.0, 11198.0, 22828.0, 23091.0, 23318.0, 26019.0, 26058.0, 27332.0, 27336.0, 29080.0, 51119.0, 51575.0, 51808.0, 55035.0, 55094.0, 55132.0, 55345.0, 55720.0, 57703.0, 58517.0, 64062.0, 65109.0, 65110.0, 79576.0, 79954.0, 81608.0, 84060.0, 84128.0, 84186.0, 85313.0, 85437.0, 376940.0 
GO:0005515 MF 1.05e-14 181/275 12418/29107 D02 protein binding                          159.0, 902.0, 1060.0, 1062.0, 1106.0, 1763.0, 1806.0, 2037.0, 2073.0, 2186.0, 2241.0, 3146.0, 4140.0, 4331.0, 4691.0, 4799.0, 5073.0, 5108.0, 5303.0, 5378.0, 5393.0, 5747.0, 5781.0, 5930.0, 6457.0, 6872.0, 6877.0, 6882.0, 6935.0, 7270.0, 7443.0, 7637.0, 7770.0, 8125.0, 8315.0, 8411.0, 8476.0, 8559.0, 8621.0, 8805.0, 8932.0, 9045.0, 9183.0, 9202.0, 9453.0, 9465.0, 9541.0, 9585.0, 9706.0, 9753.0, 9821.0, 9832.0, 9841.0, 9859.0, 9863.0, 9933.0, 9939.0, 9987.0, 9994.0, 10000.0, 10111.0, 10199.0, 10592.0, 10733.0, 10771.0, 10806.0, 10915.0, 11017.0, 11124.0, 11168.0, 11193.0, 11198.0, 11319.0, 22826.0, 22828.0, 22852.0, 23091.0, 23233.0, 23269.0, 23318.0, 23358.0, 23637.0, 26019.0, 26054.0, 26058.0, 26263.0, 29028.0, 29072.0, 29080.0, 29843.0, 49855.0, 50618.0, 50863.0, 51119.0, 51317.0, 51319.0, 51322.0, 51389.0, 51455.0, 51720.0, 51773.0, 51808.0, 54521.0, 54617.0, 54737.0, 54876.0, 54908.0, 55028.0, 55035.0, 55132.0, 55156.0, 55196.0, 55215.0, 55454.0, 55704.0, 55713.0, 55720.0, 55786.0, 55904.0, 56254.0, 56256.0, 56922.0, 57544.0, 57547.0, 57669.0, 57677.0, 57703.0, 58517.0, 59348.0, 64062.0, 65109.0, 65110.0, 79101.0, 79441.0, 79576.0, 79632.0, 79648.0, 79728.0, 79839.0, 79915.0, 80108.0, 80184.0, 80254.0, 81573.0, 81608.0, 84060.0, 84064.0, 84186.0, 84268.0, 84376.0, 85313.0, 85437.0, 90025.0, 90321.0, 91801.0, 96764.0, 114932.0, 115560.0, 116154.0, 123169.0, 132660.0, 133746.0, 146198.0, 147660.0, 147686.0, 151246.0, 152756.0, 153733.0, 169270.0, 196441.0, 219402.0, 220992.0, 221037.0, 257218.0, 259282.0, 285331.0, 285753.0, 347273.0, 375748.0, 401548.0, 645455.0 
GO:0000978 MF 4.17e-11  38/275  1178/29107 D09 RNA polymerase II cis-regulatory region sequence-specific DNA binding 1106.0, 2186.0, 6935.0, 7569.0, 7587.0, 7637.0, 7639.0, 7690.0, 7770.0, 9534.0, 9753.0, 9841.0, 10168.0, 23269.0, 54811.0, 55713.0, 55786.0, 57547.0, 57573.0, 57677.0, 59348.0, 80108.0, 81931.0, 84503.0, 84622.0, 84765.0, 115560.0, 147660.0, 147686.0, 170959.0, 170960.0, 220992.0, 284371.0, 284406.0, 374899.0, 643836.0, 100131827.0, 110354863.0 
GO:0003677 MF 2.30e-07  27/275   921/29107 D04 DNA binding                              1060.0, 1106.0, 1763.0, 5303.0, 5378.0, 5926.0, 7270.0, 7637.0, 9202.0, 9933.0, 9987.0, 10111.0, 10388.0, 22847.0, 23036.0, 51317.0, 51720.0, 54617.0, 55215.0, 59348.0, 79101.0, 79728.0, 79915.0, 80205.0, 90321.0, 257218.0, 375748.0 
GO:0000981 MF 9.20e-07  31/275  1242/29107 D03 DNA-binding transcription factor activity, RNA polymerase II-specific 4799.0, 6935.0, 7539.0, 7561.0, 7569.0, 7587.0, 7637.0, 7639.0, 9534.0, 9753.0, 23036.0, 23269.0, 54811.0, 55552.0, 55713.0, 55786.0, 57547.0, 57573.0, 57677.0, 80108.0, 81931.0, 84503.0, 84765.0, 146198.0, 147660.0, 147686.0, 169270.0, 170959.0, 284406.0, 374899.0, 641339.0 
GO:0140658 MF 1.19e-05   5/275    32/29107 D05 ATP-dependent chromatin remodeler activity 1106.0, 54617.0, 80205.0, 257218.0, 375748.0 
```
