## Supplementary material for "Transcriptional and genetic sex differences for schizophrenia across the dorsolateral prefrontal cortex, hippocampus, and caudate nucleus": Data S4: GO_analysis_module_darkorange.txt

```
GO:0009611 BP 4.10e-08   8/234    63/29107 D03 response to wounding                     677.0, 678.0, 2149.0, 2670.0, 3371.0, 3399.0, 3691.0, 7042.0 
GO:0042060 BP 7.07e-08   9/234    94/29107 D04 wound healing                            2247.0, 3371.0, 4853.0, 5465.0, 6385.0, 6678.0, 7042.0, 10413.0, 60681.0 
GO:0050680 BP 4.74e-07   7/234    59/29107 D06 negative regulation of epithelial cell proliferation 367.0, 6423.0, 6662.0, 7042.0, 7049.0, 9104.0, 26471.0 
GO:0006567 BP 5.13e-07   3/234     3/29107 D10 threonine catabolic process              10993.0, 113675.0, 157739.0 
GO:0042361 BP 2.04e-06   3/234     4/29107 D06 menaquinone catabolic process            4051.0, 57834.0, 66002.0 
GO:0042377 BP 2.04e-06   3/234     4/29107 D06 vitamin K catabolic process              4051.0, 57834.0, 66002.0 
GO:0042376 BP 5.07e-06   3/234     5/29107 D07 phylloquinone catabolic process          4051.0, 57834.0, 66002.0 
GO:0036101 BP 5.07e-06   3/234     5/29107 D09 leukotriene B4 catabolic process         4051.0, 57834.0, 66002.0 
GO:0007155 BP 1.10e-05  15/234   488/29107 D02 cell adhesion                            960.0, 1824.0, 3280.0, 3371.0, 3691.0, 3910.0, 5613.0, 8082.0, 8406.0, 26025.0, 56099.0, 56100.0, 56105.0, 56106.0, 56110.0 
GO:0008284 BP 1.64e-05  15/234   505/29107 D05 positive regulation of cell population proliferation 367.0, 975.0, 1512.0, 2149.0, 2247.0, 3037.0, 3065.0, 3280.0, 3371.0, 4828.0, 6423.0, 6662.0, 7042.0, 7424.0, 25937.0 
GO:0045669 BP 1.83e-05   6/234    68/29107 D06 positive regulation of osteoblast differentiation 2247.0, 4057.0, 6423.0, 10413.0, 25937.0, 54857.0 
GO:0035264 BP 2.97e-05   6/234    74/29107 D03 multicellular organism growth            367.0, 677.0, 4853.0, 7157.0, 10848.0, 25937.0 
GO:0010628 BP 3.20e-05  14/234   472/29107 D06 positive regulation of gene expression   284.0, 367.0, 1191.0, 1512.0, 2152.0, 2247.0, 3371.0, 3397.0, 3399.0, 6662.0, 7157.0, 7430.0, 8736.0, 10413.0 
GO:0007507 BP 3.60e-05   9/234   199/29107 D04 heart development                        187.0, 677.0, 3399.0, 5465.0, 6662.0, 6678.0, 7042.0, 10758.0, 27295.0 
GO:0030903 BP 4.16e-05   3/234     9/29107 D05 notochord development                    3399.0, 6662.0, 10413.0 
GO:0014068 BP 4.31e-05   6/234    79/29107 D08 positive regulation of phosphatidylinositol 3-kinase signaling 284.0, 2149.0, 2247.0, 4734.0, 6662.0, 7042.0 
GO:0050714 BP 4.60e-05   5/234    49/29107 D08 positive regulation of protein secretion 7042.0, 7424.0, 7430.0, 8736.0, 94121.0 
GO:0007156 BP 6.27e-05   8/234   166/29107 D05 homophilic cell adhesion via plasma membrane adhesion molecules 1824.0, 23022.0, 26025.0, 56099.0, 56100.0, 56105.0, 56106.0, 56110.0 
GO:0035622 BP 6.44e-05   2/234     2/29107 D05 intrahepatic bile duct development       4853.0, 6662.0 
GO:0062023 CC 2.42e-10  19/234   374/29107 D04 collagen-containing extracellular matrix 165.0, 284.0, 1191.0, 1512.0, 2152.0, 3371.0, 3910.0, 3958.0, 4052.0, 4147.0, 5104.0, 6423.0, 6678.0, 7042.0, 8076.0, 8406.0, 25890.0, 51435.0, 157869.0 
GO:0070062 CC 3.64e-10  47/234  2169/29107 D06 extracellular exosome                    165.0, 284.0, 720.0, 721.0, 754.0, 824.0, 954.0, 960.0, 975.0, 1191.0, 1512.0, 1777.0, 1824.0, 2040.0, 2059.0, 3691.0, 3910.0, 3958.0, 4057.0, 4734.0, 5104.0, 5224.0, 5333.0, 5698.0, 6385.0, 7049.0, 7430.0, 8334.0, 8338.0, 8934.0, 8991.0, 9588.0, 10768.0, 10791.0, 10840.0, 10974.0, 23406.0, 23564.0, 26227.0, 55970.0, 79026.0, 79901.0, 83690.0, 83871.0, 140576.0, 144568.0, 146556.0 
GO:0005576 CC 2.90e-07  37/234  1854/29107 D02 extracellular region                     165.0, 284.0, 720.0, 721.0, 1117.0, 1191.0, 1512.0, 2149.0, 2247.0, 3371.0, 3488.0, 3910.0, 3955.0, 3958.0, 4052.0, 4057.0, 4147.0, 4828.0, 4853.0, 5104.0, 5648.0, 6678.0, 7042.0, 7424.0, 8076.0, 9588.0, 23406.0, 25840.0, 25890.0, 80301.0, 80830.0, 118429.0, 135228.0, 151887.0, 157869.0, 388677.0, 729085.0 
GO:0005615 CC 3.43e-07  35/234  1708/29107 D02 extracellular space                      165.0, 284.0, 720.0, 721.0, 1117.0, 1191.0, 1512.0, 2040.0, 2152.0, 2247.0, 3371.0, 3488.0, 3958.0, 4057.0, 5104.0, 5648.0, 6423.0, 6678.0, 7042.0, 7049.0, 7263.0, 7424.0, 7430.0, 8991.0, 9111.0, 9588.0, 25890.0, 26018.0, 51435.0, 83690.0, 123920.0, 135228.0, 140576.0, 144568.0, 283659.0 
GO:0005829 CC 3.50e-07  75/234  5293/29107 D02 cytosol                                  367.0, 677.0, 824.0, 960.0, 1191.0, 1266.0, 1512.0, 1610.0, 2635.0, 2670.0, 2766.0, 3065.0, 3613.0, 4093.0, 4488.0, 4634.0, 4734.0, 5209.0, 5224.0, 5260.0, 5396.0, 5648.0, 5698.0, 5920.0, 7157.0, 7430.0, 7867.0, 8099.0, 8556.0, 8877.0, 8908.0, 8934.0, 8991.0, 9104.0, 9111.0, 9414.0, 9588.0, 10413.0, 10580.0, 10768.0, 10783.0, 10840.0, 10848.0, 10974.0, 10993.0, 23022.0, 23406.0, 23564.0, 23580.0, 23683.0, 25937.0, 26084.0, 26227.0, 26353.0, 27233.0, 27295.0, 54453.0, 55214.0, 55701.0, 55893.0, 56169.0, 57514.0, 57522.0, 79026.0, 80896.0, 81493.0, 91607.0, 113026.0, 113675.0, 123920.0, 124540.0, 135228.0, 140576.0, 146556.0, 221178.0 
GO:0005737 CC 4.09e-07  69/234  4724/29107 D02 cytoplasm                                165.0, 367.0, 677.0, 678.0, 754.0, 824.0, 1191.0, 1610.0, 1837.0, 1979.0, 2121.0, 2247.0, 2635.0, 2670.0, 2768.0, 3065.0, 3280.0, 3399.0, 3613.0, 3958.0, 3983.0, 4057.0, 4093.0, 4734.0, 5333.0, 5613.0, 5920.0, 6678.0, 7049.0, 7157.0, 7430.0, 7867.0, 8099.0, 8556.0, 8787.0, 8877.0, 8908.0, 8934.0, 9104.0, 9111.0, 9588.0, 10413.0, 10580.0, 10768.0, 10783.0, 11170.0, 23580.0, 25832.0, 25937.0, 26353.0, 26471.0, 27233.0, 54857.0, 55893.0, 56169.0, 57522.0, 66002.0, 79026.0, 80830.0, 91947.0, 120376.0, 124540.0, 128077.0, 132884.0, 140576.0, 221178.0, 375611.0, 388677.0, 101060226.0 
GO:0005886 CC 2.83e-06  64/234  4502/29107 D03 plasma membrane                          19.0, 187.0, 284.0, 367.0, 720.0, 721.0, 824.0, 954.0, 960.0, 975.0, 1824.0, 1837.0, 2040.0, 2059.0, 2149.0, 2152.0, 2768.0, 2846.0, 3691.0, 3958.0, 4057.0, 4734.0, 4853.0, 5251.0, 5333.0, 5338.0, 6385.0, 6542.0, 6583.0, 6678.0, 7430.0, 8153.0, 8787.0, 8877.0, 8934.0, 9414.0, 10580.0, 10791.0, 23022.0, 23406.0, 23580.0, 25937.0, 26018.0, 51285.0, 54857.0, 55701.0, 55970.0, 56169.0, 57088.0, 57722.0, 79026.0, 79901.0, 84168.0, 84239.0, 91947.0, 94121.0, 113026.0, 118429.0, 126969.0, 135228.0, 140576.0, 166647.0, 283659.0, 644139.0 
GO:0005604 CC 5.75e-06   7/234    85/29107 D05 basement membrane                        954.0, 3371.0, 3691.0, 3910.0, 6678.0, 55214.0, 151887.0 
GO:0005925 CC 8.33e-06  14/234   418/29107 D05 focal adhesion                           824.0, 960.0, 975.0, 1266.0, 2768.0, 3371.0, 3691.0, 6385.0, 7430.0, 10580.0, 11170.0, 23022.0, 57514.0, 79026.0 
GO:0009986 CC 2.16e-05  16/234   581/29107 D02 cell surface                             960.0, 1191.0, 2149.0, 2152.0, 3691.0, 3958.0, 4057.0, 4853.0, 6385.0, 6678.0, 7049.0, 8406.0, 10791.0, 84168.0, 118429.0, 135228.0 
GO:0005887 CC 8.57e-05  26/234  1413/29107 D04 integral component of plasma membrane    19.0, 187.0, 960.0, 975.0, 2040.0, 2149.0, 2152.0, 2846.0, 3037.0, 4853.0, 5251.0, 6385.0, 6542.0, 6583.0, 7049.0, 8082.0, 9415.0, 10791.0, 26025.0, 56099.0, 56100.0, 56105.0, 56106.0, 56110.0, 220963.0, 375611.0 
GO:0031094 CC 1.92e-04   2/234     3/29107 D05 platelet dense tubular network           2149.0, 5104.0 
GO:0048471 CC 2.34e-04  16/234   713/29107 D02 perinuclear region of cytoplasm          19.0, 1191.0, 2040.0, 2635.0, 3065.0, 4734.0, 5251.0, 7430.0, 8099.0, 8934.0, 9588.0, 10335.0, 10791.0, 26471.0, 81493.0, 83871.0 
GO:0001725 CC 2.72e-04   5/234    71/29107 D04 stress fiber                             3983.0, 10580.0, 11170.0, 23022.0, 27295.0 
GO:0031092 CC 3.21e-04   3/234    17/29107 D07 platelet alpha granule membrane          6678.0, 94121.0, 135228.0 
GO:0031982 CC 3.39e-04   7/234   161/29107 D04 vesicle                                  975.0, 2040.0, 2059.0, 4547.0, 7430.0, 79026.0, 83871.0 
GO:0005515 MF 3.39e-09 145/234 12418/29107 D02 protein binding                          19.0, 187.0, 367.0, 677.0, 678.0, 754.0, 824.0, 954.0, 960.0, 975.0, 1191.0, 1512.0, 1610.0, 1824.0, 1837.0, 1979.0, 2040.0, 2059.0, 2149.0, 2152.0, 2247.0, 2635.0, 2670.0, 2768.0, 3037.0, 3065.0, 3280.0, 3371.0, 3397.0, 3399.0, 3488.0, 3613.0, 3691.0, 3958.0, 3983.0, 4052.0, 4057.0, 4093.0, 4129.0, 4147.0, 4488.0, 4547.0, 4734.0, 4828.0, 4853.0, 5104.0, 5209.0, 5224.0, 5251.0, 5333.0, 5338.0, 5396.0, 5465.0, 5613.0, 5648.0, 5698.0, 5920.0, 5992.0, 6385.0, 6583.0, 6662.0, 6678.0, 7042.0, 7049.0, 7050.0, 7157.0, 7424.0, 7430.0, 7867.0, 8099.0, 8153.0, 8334.0, 8406.0, 8556.0, 8736.0, 8877.0, 8934.0, 8991.0, 9111.0, 9413.0, 9414.0, 9588.0, 10335.0, 10413.0, 10580.0, 10758.0, 10768.0, 10783.0, 10791.0, 10848.0, 10974.0, 10993.0, 11170.0, 23022.0, 23406.0, 23564.0, 23580.0, 23683.0, 25840.0, 25937.0, 26018.0, 26353.0, 26471.0, 27295.0, 28959.0, 29015.0, 51285.0, 51435.0, 55349.0, 55365.0, 55970.0, 57088.0, 57522.0, 57834.0, 60681.0, 63874.0, 65983.0, 66002.0, 79026.0, 79611.0, 79901.0, 80221.0, 80830.0, 80896.0, 81493.0, 83871.0, 84168.0, 91607.0, 91947.0, 94121.0, 114971.0, 115123.0, 118429.0, 123920.0, 124540.0, 126969.0, 140576.0, 148398.0, 169792.0, 220963.0, 221178.0, 254295.0, 284618.0, 388335.0, 388677.0 
GO:0005201 MF 1.75e-07  10/234   137/29107 D02 extracellular matrix structural constituent 165.0, 3371.0, 3910.0, 4052.0, 4147.0, 6678.0, 8076.0, 8406.0, 25890.0, 157869.0 
GO:0005509 MF 1.24e-06  20/234   704/29107 D05 calcium ion binding                      824.0, 1824.0, 4052.0, 4147.0, 4634.0, 4853.0, 5333.0, 5648.0, 6678.0, 9104.0, 26025.0, 56099.0, 56100.0, 56105.0, 56106.0, 56110.0, 57088.0, 60681.0, 140576.0, 388677.0 
GO:0050051 MF 5.07e-06   3/234     5/29107 D05 leukotriene-B4 20-monooxygenase activity 4051.0, 57834.0, 66002.0 
GO:0008391 MF 1.75e-05   3/234     7/29107 D04 arachidonic acid monooxygenase activity  4051.0, 57834.0, 66002.0 
GO:0004794 MF 6.44e-05   2/234     2/29107 D05 L-threonine ammonia-lyase activity       10993.0, 113675.0 
GO:0001968 MF 7.16e-05   4/234    28/29107 D03 fibronectin binding                      3488.0, 6385.0, 6423.0, 151887.0 
```
