## Supplementary material for "Transcriptional and genetic sex differences for schizophrenia across the dorsolateral prefrontal cortex, hippocampus, and caudate nucleus": Data S4: GO_analysis_module_darkred.txt

```
GO:0006621 BP 3.08e-06   4/370     9/29107 D07 protein retention in ER lumen            8733.0, 10945.0, 10956.0, 11079.0 
GO:0006890 BP 3.16e-06   7/370    50/29107 D06 retrograde vesicle-mediated transport, Golgi to endoplasmic reticulum 10945.0, 10960.0, 11070.0, 11079.0, 11316.0, 51614.0, 91949.0 
GO:0006613 BP 5.08e-06   4/370    10/29107 D09 cotranslational protein targeting to membrane 6734.0, 6746.0, 29927.0, 64374.0 
GO:0070062 CC 6.07e-20  83/370  2169/29107 D06 extracellular exosome                    353.0, 439.0, 550.0, 682.0, 1056.0, 1200.0, 1312.0, 1471.0, 1509.0, 1605.0, 1891.0, 1938.0, 2317.0, 2621.0, 2875.0, 2879.0, 2896.0, 3418.0, 3692.0, 3728.0, 3911.0, 3913.0, 4125.0, 4218.0, 4241.0, 4245.0, 4363.0, 4627.0, 4758.0, 5034.0, 5184.0, 5216.0, 5245.0, 5315.0, 5345.0, 5351.0, 5476.0, 5819.0, 6051.0, 6187.0, 6193.0, 6396.0, 6576.0, 6608.0, 6734.0, 6748.0, 7284.0, 8347.0, 8574.0, 8878.0, 9696.0, 10066.0, 10383.0, 10399.0, 10493.0, 10938.0, 10960.0, 11313.0, 23193.0, 23654.0, 25824.0, 27044.0, 29800.0, 29952.0, 30008.0, 51181.0, 51596.0, 51599.0, 51706.0, 54187.0, 54732.0, 54978.0, 55004.0, 57134.0, 58986.0, 64855.0, 66005.0, 79073.0, 84418.0, 84836.0, 90507.0, 128240.0, 373156.0 
GO:0005789 CC 2.08e-18  52/370   974/29107 D04 endoplasmic reticulum membrane           267.0, 682.0, 1650.0, 1798.0, 2052.0, 2286.0, 2590.0, 3995.0, 4779.0, 5351.0, 6396.0, 6734.0, 6746.0, 6836.0, 7108.0, 8733.0, 9524.0, 9526.0, 10195.0, 10430.0, 10897.0, 10945.0, 10956.0, 10960.0, 10994.0, 11316.0, 22820.0, 22845.0, 23275.0, 29800.0, 29927.0, 51061.0, 51246.0, 51368.0, 51604.0, 51706.0, 54344.0, 54732.0, 54867.0, 54884.0, 55080.0, 56052.0, 57190.0, 57198.0, 64900.0, 79001.0, 81502.0, 84885.0, 92305.0, 92579.0, 94005.0, 137964.0 
GO:0016020 CC 1.01e-17  78/370  2121/29107 D02 membrane                                 267.0, 550.0, 682.0, 977.0, 1312.0, 1537.0, 1650.0, 1743.0, 1798.0, 1891.0, 1938.0, 2590.0, 2896.0, 2997.0, 3338.0, 3611.0, 3995.0, 4245.0, 4255.0, 4363.0, 4627.0, 4758.0, 4841.0, 5216.0, 5245.0, 5331.0, 5476.0, 6132.0, 6141.0, 6142.0, 6187.0, 6193.0, 6209.0, 6610.0, 6734.0, 7284.0, 7423.0, 8664.0, 8733.0, 8884.0, 9526.0, 9785.0, 10938.0, 10994.0, 11284.0, 23020.0, 23193.0, 23753.0, 27044.0, 29927.0, 51094.0, 51293.0, 51596.0, 51599.0, 51604.0, 51614.0, 51706.0, 51763.0, 54344.0, 54606.0, 54884.0, 54978.0, 55113.0, 56052.0, 56927.0, 66005.0, 79594.0, 79877.0, 80776.0, 81502.0, 83862.0, 84975.0, 92579.0, 94005.0, 137964.0, 200081.0, 257364.0, 373156.0 
GO:0005739 CC 9.23e-17  58/370  1307/29107 D05 mitochondrion                            37.0, 578.0, 587.0, 598.0, 682.0, 740.0, 1537.0, 1743.0, 1891.0, 2232.0, 2876.0, 2879.0, 3028.0, 3418.0, 3980.0, 4728.0, 4967.0, 5018.0, 5245.0, 5315.0, 5832.0, 7284.0, 7384.0, 7517.0, 8192.0, 8659.0, 8733.0, 8834.0, 8878.0, 10399.0, 10587.0, 11284.0, 11331.0, 23203.0, 23474.0, 25824.0, 25973.0, 27166.0, 28960.0, 51706.0, 54936.0, 54978.0, 55168.0, 55753.0, 56997.0, 57017.0, 64342.0, 79594.0, 79671.0, 79934.0, 83451.0, 128240.0, 150209.0, 192286.0, 197257.0, 285489.0, 373156.0, 400916.0 
GO:0005783 CC 1.30e-16  51/370  1036/29107 D05 endoplasmic reticulum                    267.0, 550.0, 578.0, 598.0, 1471.0, 1650.0, 1774.0, 2286.0, 2896.0, 4041.0, 4043.0, 5034.0, 5351.0, 5476.0, 6141.0, 6610.0, 6748.0, 7108.0, 7355.0, 8733.0, 8878.0, 9524.0, 10195.0, 10945.0, 10956.0, 11079.0, 22820.0, 23753.0, 25870.0, 29800.0, 51246.0, 51293.0, 51614.0, 51763.0, 54344.0, 54732.0, 54867.0, 55080.0, 56052.0, 57134.0, 64342.0, 64374.0, 79001.0, 81502.0, 84885.0, 92305.0, 92579.0, 94103.0, 137964.0, 150209.0, 339123.0 
GO:0005759 CC 1.65e-10  24/370   381/29107 D05 mitochondrial matrix                     37.0, 587.0, 598.0, 1743.0, 2232.0, 2876.0, 3028.0, 3418.0, 4728.0, 4967.0, 5018.0, 5859.0, 8192.0, 8659.0, 10587.0, 23203.0, 23474.0, 25824.0, 25973.0, 54936.0, 55753.0, 80017.0, 128240.0, 373156.0 
GO:0016021 CC 2.58e-09  86/370  3525/29107 D03 integral component of membrane           115.0, 267.0, 598.0, 1312.0, 1605.0, 1650.0, 1798.0, 2052.0, 2317.0, 3338.0, 3995.0, 4041.0, 4245.0, 4580.0, 4779.0, 5819.0, 5916.0, 6576.0, 6608.0, 6746.0, 6748.0, 6836.0, 8273.0, 8764.0, 9526.0, 9962.0, 10066.0, 10195.0, 10430.0, 10493.0, 10945.0, 10994.0, 11070.0, 25844.0, 26301.0, 27090.0, 29800.0, 51061.0, 51094.0, 51246.0, 51368.0, 51599.0, 51629.0, 51706.0, 53834.0, 54732.0, 54838.0, 54867.0, 54978.0, 55080.0, 55113.0, 55974.0, 56052.0, 56063.0, 56927.0, 56997.0, 64132.0, 78992.0, 79001.0, 79073.0, 79934.0, 83862.0, 84179.0, 84336.0, 84418.0, 84818.0, 84885.0, 84975.0, 90313.0, 92162.0, 92305.0, 92579.0, 94103.0, 112770.0, 113235.0, 118881.0, 131601.0, 137964.0, 192286.0, 220002.0, 222962.0, 284361.0, 284612.0, 374882.0, 100128731.0, 105375355.0 
GO:0030176 CC 5.23e-09  13/370   121/29107 D05 integral component of endoplasmic reticulum membrane 267.0, 550.0, 1798.0, 7108.0, 9524.0, 22845.0, 29927.0, 51398.0, 51604.0, 51614.0, 54344.0, 113419.0, 284361.0 
GO:0005794 CC 5.52e-09  37/370   988/29107 D05 Golgi apparatus                          267.0, 393.0, 1200.0, 1471.0, 2590.0, 2896.0, 4043.0, 4245.0, 6608.0, 7355.0, 8574.0, 10066.0, 10419.0, 10897.0, 10960.0, 11070.0, 11079.0, 11316.0, 22820.0, 23193.0, 23275.0, 25844.0, 25865.0, 26301.0, 29800.0, 29952.0, 53834.0, 54732.0, 54867.0, 55974.0, 56927.0, 57198.0, 78992.0, 84875.0, 84885.0, 91949.0, 140606.0 
GO:0005793 CC 5.93e-07   9/370    77/29107 D05 endoplasmic reticulum-Golgi intermediate compartment 4043.0, 5034.0, 6836.0, 10897.0, 10945.0, 10960.0, 11079.0, 22820.0, 54732.0 
GO:0005829 CC 2.45e-06 104/370  5293/29107 D02 cytosol                                  267.0, 353.0, 393.0, 578.0, 598.0, 977.0, 1312.0, 1605.0, 1743.0, 1891.0, 1938.0, 2317.0, 2875.0, 2876.0, 2879.0, 2948.0, 2997.0, 3069.0, 3418.0, 3611.0, 3692.0, 3728.0, 4218.0, 4343.0, 4627.0, 4779.0, 5034.0, 5216.0, 5256.0, 5315.0, 5331.0, 5441.0, 5531.0, 5859.0, 5863.0, 6132.0, 6141.0, 6142.0, 6187.0, 6193.0, 6209.0, 6396.0, 7517.0, 8347.0, 8574.0, 8659.0, 8664.0, 8666.0, 8733.0, 8878.0, 9696.0, 9903.0, 10383.0, 10399.0, 10419.0, 10587.0, 11152.0, 11180.0, 11313.0, 11316.0, 22820.0, 23549.0, 25776.0, 25824.0, 25865.0, 26153.0, 27044.0, 27148.0, 28960.0, 29062.0, 29952.0, 51171.0, 51368.0, 51763.0, 54187.0, 54867.0, 54978.0, 55135.0, 55224.0, 55544.0, 55718.0, 55756.0, 56905.0, 57139.0, 63976.0, 64419.0, 64855.0, 79934.0, 80776.0, 83439.0, 83547.0, 84836.0, 84875.0, 89891.0, 92162.0, 92369.0, 112770.0, 150209.0, 200081.0, 200942.0, 257364.0, 282969.0, 373156.0, 415116.0 
GO:0030133 CC 2.96e-06   9/370    93/29107 D07 transport vesicle                        6836.0, 10066.0, 10945.0, 11316.0, 22820.0, 25844.0, 53834.0, 54732.0, 78992.0 
GO:0005743 CC 5.08e-06  18/370   404/29107 D05 mitochondrial inner membrane             598.0, 740.0, 1537.0, 2232.0, 5245.0, 5832.0, 6576.0, 7384.0, 11331.0, 23203.0, 25915.0, 51629.0, 55168.0, 57017.0, 81554.0, 150209.0, 192286.0, 197257.0 
GO:0045252 CC 8.07e-06   3/370     4/29107 D05 oxoglutarate dehydrogenase complex       1743.0, 4967.0, 55753.0 
GO:0030173 CC 1.37e-05   7/370    62/29107 D05 integral component of Golgi membrane     2590.0, 7355.0, 10897.0, 11079.0, 51614.0, 57134.0, 113419.0 
GO:0042765 CC 2.00e-05   3/370     5/29107 D06 GPI-anchor transamidase complex          8733.0, 51604.0, 94005.0 
GO:0005788 CC 4.26e-05  14/370   306/29107 D05 endoplasmic reticulum lumen              1471.0, 1605.0, 2621.0, 3913.0, 4241.0, 5034.0, 10956.0, 23193.0, 23753.0, 25870.0, 51246.0, 64374.0, 140606.0, 339123.0 
GO:0033116 CC 4.79e-05   7/370    75/29107 D05 endoplasmic reticulum-Golgi intermediate compartment membrane 4245.0, 6836.0, 10897.0, 10945.0, 10960.0, 51614.0, 54732.0 
GO:0000139 CC 7.35e-05  20/370   587/29107 D05 Golgi membrane                           682.0, 2590.0, 4218.0, 4245.0, 6836.0, 7355.0, 10945.0, 10960.0, 11070.0, 11316.0, 22820.0, 26301.0, 27090.0, 54732.0, 55080.0, 55974.0, 57134.0, 64132.0, 84885.0, 91949.0 
GO:0005925 CC 1.03e-04  16/370   418/29107 D05 focal adhesion                           682.0, 977.0, 1605.0, 2317.0, 3611.0, 3728.0, 4627.0, 5034.0, 5216.0, 5819.0, 6132.0, 6141.0, 6187.0, 6193.0, 6209.0, 7106.0 
GO:0043231 CC 1.14e-04  25/370   847/29107 D04 intracellular membrane-bounded organelle 492.0, 682.0, 1312.0, 1605.0, 1650.0, 1798.0, 4125.0, 4758.0, 5476.0, 6396.0, 6608.0, 7108.0, 8878.0, 9057.0, 10066.0, 10587.0, 10897.0, 10938.0, 23193.0, 25824.0, 25844.0, 29952.0, 54978.0, 91949.0, 220002.0 
GO:0030134 CC 1.47e-04   5/370    40/29107 D08 COPII-coated ER to Golgi transport vesicle 10897.0, 10960.0, 51614.0, 54732.0, 113419.0 
GO:0005886 CC 1.54e-04  85/370  4502/29107 D03 plasma membrane                          115.0, 492.0, 682.0, 977.0, 1312.0, 1395.0, 1471.0, 1605.0, 1650.0, 1938.0, 2046.0, 2057.0, 2130.0, 2317.0, 2896.0, 3028.0, 3069.0, 3611.0, 3728.0, 4041.0, 4043.0, 4218.0, 4241.0, 4363.0, 4627.0, 4758.0, 5245.0, 5256.0, 5348.0, 5531.0, 5819.0, 6051.0, 6573.0, 6608.0, 6610.0, 6764.0, 6836.0, 7106.0, 8764.0, 8884.0, 9057.0, 9231.0, 9696.0, 9962.0, 10430.0, 10723.0, 10938.0, 11079.0, 11180.0, 11331.0, 23428.0, 25844.0, 25865.0, 51094.0, 51181.0, 51293.0, 51599.0, 51706.0, 51763.0, 53834.0, 55004.0, 55080.0, 55113.0, 55974.0, 57198.0, 58986.0, 64855.0, 79581.0, 79671.0, 79934.0, 81502.0, 83862.0, 84418.0, 84818.0, 84975.0, 90313.0, 92162.0, 94103.0, 113235.0, 131601.0, 222962.0, 285489.0, 100128927.0, 100507436.0, 105375355.0 
GO:0035632 CC 1.61e-04   2/370     2/29107 D04 mitochondrial prohibitin complex         5245.0, 11331.0 
GO:0022626 CC 4.19e-04   6/370    76/29107 D06 cytosolic ribosome                       6132.0, 6141.0, 6142.0, 6187.0, 6193.0, 6209.0 
GO:0043260 CC 4.79e-04   2/370     3/29107 D03 laminin-11 complex                       3911.0, 3913.0 
GO:0042788 CC 6.97e-04   4/370    32/29107 D06 polysomal ribosome                       1938.0, 6132.0, 6141.0, 6142.0 
GO:0016323 CC 7.25e-04  10/370   228/29107 D04 basolateral plasma membrane              682.0, 1605.0, 4363.0, 6573.0, 8884.0, 9057.0, 9962.0, 23428.0, 113235.0, 222962.0 
GO:0031314 CC 8.28e-04   3/370    15/29107 D04 extrinsic component of mitochondrial inner membrane 37.0, 56997.0, 79934.0 
GO:0005515 MF 2.41e-46 292/370 12418/29107 D02 protein binding                          37.0, 267.0, 353.0, 393.0, 439.0, 492.0, 550.0, 578.0, 598.0, 682.0, 740.0, 741.0, 977.0, 1056.0, 1200.0, 1312.0, 1395.0, 1471.0, 1509.0, 1537.0, 1605.0, 1650.0, 1743.0, 1774.0, 1798.0, 1891.0, 1912.0, 1938.0, 2052.0, 2057.0, 2101.0, 2130.0, 2286.0, 2317.0, 2590.0, 2621.0, 2872.0, 2879.0, 2896.0, 2948.0, 2997.0, 3028.0, 3069.0, 3338.0, 3611.0, 3692.0, 3728.0, 3913.0, 3980.0, 3995.0, 4041.0, 4043.0, 4218.0, 4241.0, 4245.0, 4343.0, 4440.0, 4580.0, 4627.0, 4728.0, 4758.0, 4779.0, 4802.0, 4841.0, 4967.0, 5013.0, 5018.0, 5034.0, 5184.0, 5216.0, 5245.0, 5256.0, 5315.0, 5326.0, 5331.0, 5345.0, 5351.0, 5425.0, 5441.0, 5531.0, 5819.0, 5832.0, 5859.0, 5863.0, 5916.0, 6132.0, 6141.0, 6142.0, 6187.0, 6193.0, 6209.0, 6396.0, 6608.0, 6610.0, 6746.0, 6764.0, 6836.0, 7106.0, 7108.0, 7284.0, 7384.0, 7423.0, 7481.0, 7517.0, 7866.0, 8192.0, 8347.0, 8574.0, 8659.0, 8664.0, 8666.0, 8733.0, 8764.0, 8834.0, 8878.0, 8884.0, 9057.0, 9231.0, 9524.0, 9526.0, 9696.0, 9742.0, 9785.0, 9903.0, 9985.0, 10066.0, 10195.0, 10262.0, 10309.0, 10383.0, 10399.0, 10419.0, 10430.0, 10467.0, 10493.0, 10572.0, 10587.0, 10897.0, 10938.0, 10945.0, 10956.0, 10960.0, 10994.0, 11070.0, 11079.0, 11152.0, 11180.0, 11284.0, 11313.0, 11316.0, 11331.0, 22820.0, 22845.0, 23020.0, 23090.0, 23193.0, 23203.0, 23428.0, 23474.0, 23549.0, 23654.0, 23753.0, 25776.0, 25824.0, 25844.0, 25855.0, 25865.0, 25870.0, 25915.0, 26153.0, 27044.0, 27148.0, 27166.0, 28960.0, 29062.0, 29800.0, 29925.0, 29927.0, 30008.0, 51061.0, 51094.0, 51171.0, 51181.0, 51246.0, 51293.0, 51368.0, 51398.0, 51596.0, 51604.0, 51614.0, 51706.0, 51763.0, 54344.0, 54606.0, 54732.0, 54838.0, 54936.0, 54978.0, 55004.0, 55080.0, 55135.0, 55152.0, 55224.0, 55544.0, 55753.0, 55756.0, 55909.0, 55954.0, 55974.0, 56063.0, 56927.0, 56997.0, 57017.0, 57134.0, 57139.0, 57190.0, 57198.0, 58986.0, 63976.0, 64342.0, 64374.0, 64419.0, 64855.0, 66005.0, 78992.0, 79001.0, 79073.0, 79447.0, 79581.0, 79594.0, 79671.0, 79763.0, 80017.0, 80019.0, 80776.0, 81502.0, 81554.0, 81857.0, 83547.0, 83862.0, 84080.0, 84164.0, 84167.0, 84279.0, 84331.0, 84336.0, 84337.0, 84418.0, 84680.0, 84818.0, 84836.0, 84875.0, 84893.0, 84975.0, 89891.0, 90313.0, 90507.0, 91949.0, 92162.0, 92369.0, 94005.0, 94103.0, 113246.0, 114991.0, 115948.0, 118881.0, 128240.0, 129138.0, 129303.0, 131601.0, 140606.0, 140876.0, 147912.0, 171023.0, 197257.0, 200081.0, 220002.0, 257364.0, 283229.0, 284086.0, 285489.0, 339123.0, 339366.0, 373156.0, 374654.0, 374882.0, 400916.0, 415116.0, 642658.0, 100128731.0, 100128927.0, 100507436.0 
GO:0042802 MF 2.81e-07  44/370  1495/29107 D03 identical protein binding                37.0, 267.0, 578.0, 598.0, 1471.0, 1798.0, 1912.0, 2057.0, 2130.0, 2317.0, 2879.0, 4440.0, 4627.0, 4779.0, 4841.0, 5819.0, 5832.0, 6396.0, 7423.0, 8192.0, 8347.0, 8659.0, 8878.0, 10419.0, 10938.0, 11070.0, 11331.0, 23020.0, 23474.0, 23549.0, 25776.0, 25870.0, 28960.0, 51094.0, 51171.0, 51181.0, 53834.0, 55135.0, 64374.0, 79594.0, 84680.0, 114991.0, 128240.0, 257364.0 
GO:0045296 MF 1.43e-05  15/370   315/29107 D04 cadherin binding                         682.0, 1938.0, 2317.0, 3069.0, 3728.0, 4627.0, 5216.0, 5315.0, 5331.0, 6187.0, 10399.0, 10938.0, 11313.0, 27044.0, 64855.0 
```
