## Supplementary material for "Transcriptional and genetic sex differences for schizophrenia across the dorsolateral prefrontal cortex, hippocampus, and caudate nucleus": Data S4: GO_analysis_module_darkturquoise.txt

```
GO:0006357 BP 4.34e-12  52/326  1598/29107 D10 regulation of transcription by RNA polymerase II 196.0, 1998.0, 2908.0, 3344.0, 4848.0, 5451.0, 6671.0, 7541.0, 7562.0, 7581.0, 7586.0, 7594.0, 7627.0, 7705.0, 7769.0, 7789.0, 9031.0, 9988.0, 11262.0, 22938.0, 29117.0, 29994.0, 30832.0, 54816.0, 55758.0, 56242.0, 58486.0, 58487.0, 65251.0, 79800.0, 79811.0, 80264.0, 80314.0, 84146.0, 84458.0, 84671.0, 90338.0, 91975.0, 117608.0, 134187.0, 147929.0, 147948.0, 195828.0, 253639.0, 285349.0, 339500.0, 339559.0, 345462.0, 349075.0, 440515.0, 619279.0, 100101467.0 
GO:0006355 BP 2.66e-07  21/326   499/29107 D09 regulation of transcription, DNA-templated 196.0, 2908.0, 3344.0, 5324.0, 7335.0, 7562.0, 7581.0, 7705.0, 9209.0, 9988.0, 23528.0, 50809.0, 50862.0, 54816.0, 56242.0, 79685.0, 80264.0, 148203.0, 339500.0, 349075.0, 440515.0 
GO:0005634 CC 4.06e-14 118/326  5386/29107 D05 nucleus                                  196.0, 580.0, 667.0, 989.0, 1739.0, 1998.0, 2072.0, 2177.0, 2770.0, 2908.0, 3344.0, 3516.0, 4848.0, 4891.0, 5422.0, 5451.0, 5511.0, 5525.0, 6870.0, 6908.0, 7335.0, 7541.0, 7562.0, 7581.0, 7586.0, 7594.0, 7627.0, 7705.0, 7769.0, 7789.0, 7957.0, 8073.0, 8301.0, 8898.0, 8939.0, 9354.0, 9444.0, 9557.0, 9824.0, 9857.0, 9988.0, 10181.0, 10250.0, 10513.0, 11011.0, 11262.0, 11340.0, 22909.0, 22938.0, 23287.0, 23376.0, 23528.0, 27030.0, 29117.0, 29994.0, 30832.0, 50809.0, 51076.0, 51244.0, 51265.0, 51426.0, 51507.0, 54494.0, 54780.0, 54799.0, 54816.0, 54952.0, 55120.0, 55166.0, 55719.0, 55726.0, 56242.0, 57337.0, 57508.0, 57590.0, 58487.0, 58533.0, 65251.0, 79074.0, 79800.0, 79811.0, 79912.0, 80264.0, 80314.0, 80895.0, 84057.0, 84146.0, 84458.0, 84671.0, 87178.0, 90338.0, 91133.0, 91746.0, 91975.0, 117608.0, 123283.0, 125150.0, 132864.0, 134187.0, 143689.0, 144715.0, 144811.0, 147929.0, 147948.0, 148203.0, 148418.0, 195828.0, 222698.0, 253639.0, 285349.0, 286053.0, 339500.0, 339559.0, 345462.0, 349075.0, 387357.0, 619279.0, 100101467.0 
GO:0005737 CC 8.87e-08  91/326  4724/29107 D02 cytoplasm                                196.0, 580.0, 667.0, 889.0, 950.0, 1073.0, 1739.0, 1781.0, 2339.0, 2770.0, 2908.0, 3516.0, 4848.0, 4891.0, 5082.0, 5311.0, 5358.0, 5511.0, 5525.0, 5906.0, 6444.0, 6870.0, 6908.0, 7335.0, 7782.0, 8073.0, 8675.0, 8898.0, 8939.0, 9043.0, 9354.0, 9444.0, 9857.0, 9926.0, 10020.0, 10314.0, 10487.0, 10513.0, 10818.0, 11141.0, 11183.0, 11340.0, 22938.0, 23287.0, 23376.0, 25801.0, 27109.0, 29117.0, 29899.0, 51076.0, 51122.0, 51174.0, 51265.0, 51585.0, 54407.0, 54467.0, 54882.0, 54952.0, 55016.0, 55120.0, 55179.0, 55726.0, 57189.0, 57337.0, 57508.0, 57560.0, 57698.0, 58533.0, 59345.0, 64770.0, 79031.0, 83737.0, 84938.0, 85444.0, 87178.0, 92482.0, 96459.0, 112487.0, 116984.0, 122773.0, 123283.0, 132864.0, 143689.0, 166378.0, 168448.0, 192669.0, 201725.0, 222236.0, 282809.0, 387357.0, 653464.0 
GO:0005654 CC 2.05e-07  77/326  3805/29107 D02 nucleoplasm                              196.0, 580.0, 667.0, 1998.0, 2072.0, 2177.0, 2187.0, 2908.0, 3344.0, 3516.0, 4848.0, 5324.0, 5422.0, 5427.0, 5451.0, 5511.0, 5557.0, 6671.0, 6908.0, 7335.0, 7541.0, 9031.0, 9044.0, 9557.0, 9988.0, 10181.0, 10250.0, 10513.0, 11340.0, 22909.0, 22936.0, 22938.0, 23243.0, 23528.0, 25983.0, 26009.0, 27030.0, 29117.0, 30832.0, 51076.0, 51174.0, 51244.0, 51426.0, 51585.0, 54494.0, 54780.0, 55120.0, 55166.0, 55719.0, 55726.0, 55758.0, 55839.0, 57508.0, 58487.0, 79031.0, 79048.0, 79074.0, 79685.0, 79811.0, 80067.0, 80306.0, 80314.0, 80895.0, 83540.0, 83737.0, 84458.0, 91452.0, 91746.0, 91975.0, 116461.0, 134359.0, 144715.0, 192669.0, 195828.0, 221443.0, 222236.0, 286053.0 
GO:0005813 CC 2.51e-06  20/326   527/29107 D03 centrosome                               1781.0, 1783.0, 2770.0, 5324.0, 5525.0, 9662.0, 9738.0, 9857.0, 29899.0, 51735.0, 54801.0, 57560.0, 64770.0, 79598.0, 80071.0, 85444.0, 134359.0, 163786.0, 168448.0, 282809.0 
GO:0016604 CC 1.80e-05  14/326   321/29107 D02 nuclear body                             1998.0, 2177.0, 5427.0, 9031.0, 22938.0, 51426.0, 54463.0, 54494.0, 54780.0, 55120.0, 55726.0, 79811.0, 91975.0, 286053.0 
GO:0005829 CC 8.75e-05  88/326  5293/29107 D02 cytosol                                  196.0, 262.0, 667.0, 989.0, 1739.0, 1781.0, 1783.0, 1998.0, 2177.0, 2339.0, 2729.0, 2908.0, 3799.0, 4848.0, 5082.0, 5150.0, 5324.0, 5358.0, 5422.0, 5525.0, 5906.0, 6167.0, 6655.0, 6671.0, 6801.0, 6814.0, 7326.0, 7335.0, 7541.0, 7705.0, 8073.0, 8301.0, 8675.0, 8898.0, 9043.0, 9557.0, 9662.0, 9738.0, 9765.0, 9824.0, 9988.0, 10020.0, 10250.0, 10767.0, 10818.0, 11340.0, 22863.0, 22909.0, 23041.0, 23243.0, 23287.0, 23376.0, 25801.0, 25936.0, 25963.0, 26118.0, 26235.0, 27342.0, 29117.0, 29899.0, 51076.0, 51174.0, 51735.0, 54801.0, 55166.0, 55758.0, 55839.0, 57590.0, 58533.0, 59345.0, 64422.0, 79031.0, 79598.0, 79739.0, 80067.0, 80895.0, 83540.0, 83737.0, 85458.0, 87178.0, 91452.0, 92482.0, 96459.0, 122773.0, 134359.0, 163786.0, 192669.0, 200895.0 
GO:0031985 CC 1.58e-04   3/326    10/29107 D04 Golgi cisterna                           2681.0, 8675.0, 27314.0 
GO:0005814 CC 2.29e-04   8/326   144/29107 D05 centriole                                9662.0, 9738.0, 9857.0, 51174.0, 85444.0, 134359.0, 163786.0, 282809.0 
GO:0005769 CC 2.40e-04  11/326   268/29107 D08 early endosome                           4891.0, 5906.0, 8073.0, 8301.0, 9765.0, 27342.0, 51019.0, 57590.0, 83737.0, 123606.0, 222236.0 
GO:0005576 CC 2.15e-04   6/326  1854/29107 D02 extracellular region                     590.0, 10487.0, 25801.0, 50859.0, 51125.0, 387921.0 
GO:0005515 MF 7.66e-14 206/326 12418/29107 D02 protein binding                          196.0, 214.0, 262.0, 580.0, 590.0, 667.0, 889.0, 950.0, 989.0, 1073.0, 1739.0, 1781.0, 1998.0, 2072.0, 2177.0, 2187.0, 2235.0, 2339.0, 2530.0, 2531.0, 2729.0, 2770.0, 2908.0, 3344.0, 3516.0, 3799.0, 4848.0, 4891.0, 5082.0, 5311.0, 5422.0, 5427.0, 5451.0, 5511.0, 5525.0, 5557.0, 5789.0, 5906.0, 6655.0, 6671.0, 6801.0, 6814.0, 6870.0, 6908.0, 7326.0, 7335.0, 7541.0, 7586.0, 7627.0, 7705.0, 7782.0, 7789.0, 7957.0, 8073.0, 8301.0, 8675.0, 8898.0, 8939.0, 9031.0, 9043.0, 9209.0, 9354.0, 9444.0, 9557.0, 9662.0, 9728.0, 9738.0, 9765.0, 9857.0, 9873.0, 10020.0, 10042.0, 10181.0, 10250.0, 10314.0, 10487.0, 10513.0, 10767.0, 10818.0, 11011.0, 11141.0, 11183.0, 11262.0, 11340.0, 22863.0, 22875.0, 22909.0, 22936.0, 22938.0, 23041.0, 23155.0, 23243.0, 23360.0, 23376.0, 23528.0, 25801.0, 25936.0, 25983.0, 26009.0, 26118.0, 26235.0, 26515.0, 27030.0, 27291.0, 27314.0, 27342.0, 29117.0, 29899.0, 29994.0, 50809.0, 50862.0, 51019.0, 51076.0, 51122.0, 51125.0, 51244.0, 51265.0, 51507.0, 51735.0, 54407.0, 54463.0, 54467.0, 54780.0, 54799.0, 54801.0, 54882.0, 54952.0, 55120.0, 55166.0, 55179.0, 55719.0, 55726.0, 55732.0, 55758.0, 56952.0, 57337.0, 57508.0, 57590.0, 57698.0, 58487.0, 58533.0, 59345.0, 63931.0, 64422.0, 64770.0, 65251.0, 79031.0, 79048.0, 79074.0, 79598.0, 79685.0, 79800.0, 79811.0, 79912.0, 80067.0, 80227.0, 80306.0, 80314.0, 80895.0, 81539.0, 83452.0, 83540.0, 83737.0, 84057.0, 84188.0, 84298.0, 84328.0, 84458.0, 84938.0, 85458.0, 87178.0, 91133.0, 91404.0, 91746.0, 91975.0, 92482.0, 96459.0, 112487.0, 114899.0, 116461.0, 123283.0, 123606.0, 125150.0, 130502.0, 134187.0, 134359.0, 143684.0, 144715.0, 144811.0, 152404.0, 153129.0, 158427.0, 163786.0, 192669.0, 201725.0, 221443.0, 222698.0, 253639.0, 282809.0, 285349.0, 286053.0, 317662.0, 375612.0, 387357.0, 619279.0, 100101467.0 
GO:0000981 MF 2.32e-08  38/326  1242/29107 D03 DNA-binding transcription factor activity, RNA polymerase II-specific 196.0, 1998.0, 2908.0, 3344.0, 3516.0, 5324.0, 5451.0, 6671.0, 7562.0, 7586.0, 7627.0, 7705.0, 9988.0, 11262.0, 23528.0, 30832.0, 54816.0, 56242.0, 58486.0, 58487.0, 79800.0, 80264.0, 84146.0, 84671.0, 90338.0, 91975.0, 117608.0, 134187.0, 147929.0, 147948.0, 195828.0, 253639.0, 339500.0, 339559.0, 345462.0, 349075.0, 440515.0, 100101467.0 
GO:0000978 MF 5.75e-08  36/326  1178/29107 D09 RNA polymerase II cis-regulatory region sequence-specific DNA binding 2908.0, 3516.0, 5324.0, 5451.0, 6671.0, 6908.0, 7541.0, 7562.0, 7581.0, 7586.0, 7594.0, 7705.0, 7769.0, 9988.0, 23528.0, 30832.0, 54816.0, 56242.0, 65251.0, 79800.0, 80264.0, 84146.0, 84671.0, 90338.0, 91975.0, 117608.0, 134187.0, 147929.0, 195828.0, 285349.0, 339500.0, 345462.0, 349075.0, 440515.0, 619279.0, 100101467.0 
GO:0046872 MF 7.63e-08  55/326  2297/29107 D04 metal ion binding                        580.0, 5150.0, 5324.0, 6167.0, 6671.0, 7541.0, 7562.0, 7581.0, 7586.0, 7594.0, 7627.0, 7769.0, 7789.0, 9765.0, 10020.0, 10181.0, 11262.0, 22875.0, 23528.0, 26515.0, 27109.0, 29994.0, 30832.0, 50862.0, 51426.0, 51809.0, 54467.0, 54816.0, 55120.0, 56242.0, 58486.0, 64172.0, 65251.0, 80264.0, 80895.0, 84146.0, 84671.0, 90338.0, 91975.0, 116984.0, 117608.0, 147929.0, 147948.0, 153129.0, 192669.0, 195828.0, 253639.0, 285349.0, 339500.0, 339559.0, 345462.0, 349075.0, 440515.0, 619279.0, 100101467.0 
GO:0003677 MF 1.75e-05  26/326   921/29107 D04 DNA binding                              196.0, 2072.0, 3516.0, 5422.0, 5427.0, 5451.0, 5511.0, 6655.0, 7594.0, 7705.0, 9044.0, 10042.0, 10181.0, 10250.0, 11262.0, 26009.0, 27342.0, 29994.0, 50809.0, 51507.0, 58486.0, 58487.0, 79685.0, 79800.0, 84458.0, 148203.0 
```
