## Supplementary material for "Transcriptional and genetic sex differences for schizophrenia across the dorsolateral prefrontal cortex, hippocampus, and caudate nucleus": Data S4: GO_analysis_module_green.txt

```
GO:0000122 BP 6.38e-09  58/821   894/29107 D11 negative regulation of transcription by RNA polymerase II 1869.0, 1877.0, 2033.0, 2077.0, 2307.0, 3297.0, 3661.0, 4782.0, 4784.0, 4851.0, 5977.0, 6668.0, 6778.0, 6911.0, 6929.0, 6944.0, 7376.0, 7442.0, 7593.0, 7633.0, 7709.0, 7755.0, 7936.0, 7975.0, 8241.0, 8427.0, 9112.0, 9569.0, 9580.0, 9880.0, 10155.0, 10174.0, 10401.0, 10459.0, 10524.0, 10608.0, 11060.0, 23598.0, 51547.0, 51548.0, 51564.0, 51588.0, 54623.0, 55192.0, 55657.0, 55957.0, 56257.0, 57332.0, 57649.0, 79813.0, 80764.0, 84619.0, 84662.0, 138151.0, 146542.0, 200014.0, 221527.0, 342371.0 
GO:0006357 BP 3.84e-08  84/821  1598/29107 D10 regulation of transcription by RNA polymerase II 1388.0, 1869.0, 1874.0, 1877.0, 2077.0, 2307.0, 2648.0, 2738.0, 3297.0, 3661.0, 3727.0, 4782.0, 4784.0, 4899.0, 5253.0, 5585.0, 6668.0, 6778.0, 6837.0, 6911.0, 6929.0, 7023.0, 7392.0, 7621.0, 7629.0, 7633.0, 7694.0, 7709.0, 7755.0, 7975.0, 7988.0, 8289.0, 8427.0, 8625.0, 9580.0, 9726.0, 9880.0, 9923.0, 9968.0, 10318.0, 10401.0, 10608.0, 10629.0, 23211.0, 23361.0, 23598.0, 50485.0, 51588.0, 54923.0, 55311.0, 55657.0, 55663.0, 55806.0, 56731.0, 57567.0, 57593.0, 65980.0, 79364.0, 79724.0, 79894.0, 83463.0, 84330.0, 84619.0, 84662.0, 91748.0, 92822.0, 92999.0, 116115.0, 126208.0, 138151.0, 140467.0, 146542.0, 147807.0, 147808.0, 149076.0, 171017.0, 200014.0, 221527.0, 221785.0, 285971.0, 340385.0, 342945.0, 374655.0, 100289678.0 
GO:0006281 BP 2.62e-07  23/821   235/29107 D07 DNA repair                               1454.0, 2067.0, 2189.0, 3297.0, 3978.0, 4595.0, 5424.0, 5976.0, 9400.0, 10039.0, 10155.0, 10445.0, 22897.0, 50485.0, 51149.0, 51547.0, 57109.0, 80198.0, 84444.0, 84787.0, 84939.0, 126549.0, 283899.0 
GO:0045944 BP 6.84e-07  61/821  1107/29107 D11 positive regulation of transcription by RNA polymerase II 25.0, 207.0, 1388.0, 1856.0, 1857.0, 1869.0, 1874.0, 1877.0, 2033.0, 2648.0, 2852.0, 3297.0, 3661.0, 3727.0, 4302.0, 4782.0, 4784.0, 4851.0, 4899.0, 5598.0, 5977.0, 6666.0, 6778.0, 6911.0, 6929.0, 7023.0, 7376.0, 7392.0, 7469.0, 7593.0, 7629.0, 7709.0, 7936.0, 8625.0, 9181.0, 9794.0, 9968.0, 10318.0, 10432.0, 10445.0, 10524.0, 23126.0, 23135.0, 23361.0, 24148.0, 51547.0, 53635.0, 56963.0, 57506.0, 57567.0, 57658.0, 80279.0, 80709.0, 84444.0, 84662.0, 84922.0, 90326.0, 147808.0, 171017.0, 200186.0, 283149.0 
GO:0015031 BP 1.33e-06  28/821   357/29107 D05 protein transport                        81.0, 6293.0, 8086.0, 8888.0, 9546.0, 9842.0, 9907.0, 10067.0, 10482.0, 23225.0, 25839.0, 51272.0, 53916.0, 55738.0, 57130.0, 64285.0, 64689.0, 79585.0, 79643.0, 79874.0, 80199.0, 84342.0, 84971.0, 90203.0, 93343.0, 113178.0, 127829.0, 158056.0 
GO:0045893 BP 1.64e-05  38/821   637/29107 D10 positive regulation of transcription, DNA-templated 81.0, 207.0, 1616.0, 1857.0, 1869.0, 2033.0, 2648.0, 3609.0, 4851.0, 5253.0, 5371.0, 5585.0, 5609.0, 6929.0, 7023.0, 7376.0, 8289.0, 8312.0, 9049.0, 9112.0, 9757.0, 9968.0, 10155.0, 10459.0, 10524.0, 10629.0, 11243.0, 23598.0, 23636.0, 27005.0, 29998.0, 30827.0, 55223.0, 57658.0, 63906.0, 79364.0, 81603.0, 84662.0 
GO:0097039 BP 2.24e-05   3/821     3/29107 D11 protein linear polyubiquitination        10616.0, 55072.0, 81858.0 
GO:0032049 BP 4.02e-05   4/821     8/29107 D09 cardiolipin biosynthetic process         6901.0, 8398.0, 9489.0, 376497.0 
GO:0035195 BP 3.45e-06   1/821   557/29107 D09 gene silencing by miRNA                  400931.0 
GO:0050911 BP 2.17e-05   0/821   401/29107 D05 detection of chemical stimulus involved in sensory perception of smell  
GO:0005654 CC 2.56e-45 261/821  3805/29107 D02 nucleoplasm                              23.0, 25.0, 207.0, 208.0, 333.0, 661.0, 790.0, 1059.0, 1186.0, 1196.0, 1198.0, 1454.0, 1464.0, 1468.0, 1616.0, 1797.0, 1849.0, 1856.0, 1869.0, 1874.0, 1877.0, 2033.0, 2067.0, 2077.0, 2189.0, 2314.0, 2648.0, 2771.0, 2852.0, 2972.0, 2976.0, 3014.0, 3297.0, 3609.0, 3654.0, 3661.0, 3727.0, 3978.0, 4123.0, 4595.0, 4782.0, 4795.0, 4851.0, 4899.0, 4926.0, 5253.0, 5371.0, 5424.0, 5438.0, 5439.0, 5514.0, 5585.0, 5598.0, 5976.0, 5977.0, 6015.0, 6050.0, 6199.0, 6625.0, 6626.0, 6666.0, 6668.0, 6778.0, 6881.0, 6895.0, 6929.0, 6944.0, 7023.0, 7186.0, 7311.0, 7376.0, 7392.0, 7469.0, 7515.0, 7536.0, 7593.0, 7709.0, 7936.0, 7975.0, 7988.0, 8021.0, 8086.0, 8106.0, 8175.0, 8189.0, 8289.0, 8449.0, 8625.0, 8815.0, 8888.0, 9013.0, 9049.0, 9092.0, 9112.0, 9130.0, 9150.0, 9328.0, 9361.0, 9400.0, 9569.0, 9580.0, 9757.0, 9794.0, 9817.0, 9869.0, 9880.0, 9904.0, 9907.0, 9968.0, 10013.0, 10039.0, 10106.0, 10155.0, 10318.0, 10401.0, 10432.0, 10445.0, 10459.0, 10482.0, 10524.0, 10608.0, 10629.0, 10948.0, 11100.0, 11129.0, 11194.0, 11243.0, 11338.0, 22827.0, 22897.0, 22985.0, 23126.0, 23135.0, 23149.0, 23211.0, 23220.0, 23383.0, 23513.0, 23524.0, 23598.0, 23636.0, 23759.0, 24144.0, 24148.0, 25946.0, 26088.0, 26528.0, 27005.0, 27158.0, 27238.0, 27301.0, 27343.0, 27434.0, 28989.0, 28991.0, 29085.0, 29882.0, 29894.0, 30827.0, 50485.0, 51006.0, 51013.0, 51070.0, 51079.0, 51149.0, 51231.0, 51547.0, 51548.0, 51564.0, 51588.0, 51593.0, 51608.0, 51647.0, 51690.0, 53635.0, 54487.0, 54496.0, 54498.0, 54540.0, 54623.0, 54853.0, 54971.0, 54973.0, 55367.0, 55657.0, 55666.0, 55695.0, 55806.0, 55957.0, 56904.0, 56928.0, 56949.0, 57104.0, 57109.0, 57192.0, 57332.0, 57407.0, 57592.0, 57602.0, 57649.0, 57654.0, 60528.0, 63906.0, 63935.0, 64852.0, 65980.0, 78994.0, 79058.0, 79091.0, 79228.0, 79798.0, 79813.0, 79829.0, 79869.0, 79894.0, 80115.0, 80174.0, 80198.0, 80233.0, 80709.0, 80764.0, 81532.0, 83786.0, 84232.0, 84245.0, 84271.0, 84299.0, 84304.0, 84335.0, 84444.0, 84447.0, 84619.0, 84662.0, 84787.0, 84939.0, 84971.0, 91748.0, 93343.0, 112398.0, 113179.0, 113878.0, 114785.0, 114881.0, 115708.0, 116985.0, 126526.0, 126549.0, 140688.0, 199990.0, 200014.0, 200186.0, 201255.0, 221527.0, 221927.0, 283149.0, 283899.0, 283989.0, 286257.0, 342371.0, 353116.0, 728489.0 
GO:0005634 CC 3.60e-24 272/821  5386/29107 D05 nucleus                                  25.0, 81.0, 207.0, 208.0, 274.0, 581.0, 790.0, 842.0, 984.0, 1059.0, 1196.0, 1198.0, 1388.0, 1454.0, 1468.0, 1616.0, 1773.0, 1775.0, 1797.0, 1856.0, 1869.0, 2033.0, 2077.0, 2307.0, 2314.0, 2539.0, 2593.0, 2648.0, 2738.0, 2852.0, 2972.0, 3014.0, 3297.0, 3300.0, 3609.0, 3636.0, 3654.0, 3661.0, 3978.0, 4302.0, 4337.0, 4595.0, 4782.0, 4784.0, 4795.0, 4817.0, 4851.0, 4899.0, 4924.0, 4926.0, 5253.0, 5371.0, 5424.0, 5438.0, 5439.0, 5514.0, 5585.0, 5598.0, 5609.0, 5745.0, 5900.0, 5976.0, 5977.0, 6015.0, 6199.0, 6449.0, 6625.0, 6881.0, 6911.0, 6929.0, 6944.0, 7023.0, 7126.0, 7297.0, 7311.0, 7376.0, 7392.0, 7461.0, 7515.0, 7536.0, 7542.0, 7621.0, 7629.0, 7633.0, 7694.0, 7726.0, 7755.0, 7936.0, 7975.0, 8086.0, 8106.0, 8175.0, 8241.0, 8289.0, 8312.0, 8427.0, 8449.0, 8625.0, 8636.0, 8815.0, 8888.0, 8940.0, 9092.0, 9112.0, 9130.0, 9150.0, 9351.0, 9400.0, 9569.0, 9580.0, 9640.0, 9670.0, 9726.0, 9757.0, 9794.0, 9869.0, 9894.0, 9907.0, 9923.0, 9968.0, 9973.0, 10013.0, 10101.0, 10155.0, 10174.0, 10263.0, 10307.0, 10432.0, 10445.0, 10454.0, 10459.0, 10482.0, 10524.0, 10629.0, 11060.0, 11083.0, 11092.0, 11100.0, 11338.0, 22985.0, 23126.0, 23135.0, 23148.0, 23211.0, 23264.0, 23361.0, 23381.0, 23383.0, 23524.0, 23598.0, 23759.0, 24148.0, 25946.0, 25970.0, 27238.0, 27301.0, 27343.0, 27434.0, 28989.0, 28991.0, 29894.0, 29998.0, 30827.0, 50485.0, 51070.0, 51149.0, 51231.0, 51547.0, 51548.0, 51564.0, 51588.0, 51647.0, 51690.0, 54487.0, 54496.0, 54540.0, 54850.0, 54963.0, 54973.0, 55095.0, 55192.0, 55311.0, 55336.0, 55367.0, 55663.0, 55666.0, 56257.0, 56731.0, 56948.0, 56949.0, 57109.0, 57332.0, 57523.0, 57567.0, 57593.0, 57602.0, 57649.0, 57658.0, 60509.0, 60528.0, 63906.0, 63935.0, 65980.0, 79091.0, 79171.0, 79228.0, 79364.0, 79724.0, 79813.0, 79829.0, 79869.0, 79894.0, 80174.0, 80198.0, 80279.0, 80726.0, 80764.0, 81532.0, 81605.0, 83463.0, 84153.0, 84232.0, 84270.0, 84271.0, 84330.0, 84444.0, 84619.0, 84662.0, 84787.0, 84922.0, 84939.0, 84948.0, 90378.0, 91039.0, 92822.0, 92999.0, 112398.0, 113177.0, 113451.0, 114785.0, 114823.0, 115708.0, 116115.0, 125950.0, 126208.0, 126308.0, 126526.0, 126549.0, 138151.0, 140467.0, 146542.0, 147807.0, 147808.0, 149076.0, 171017.0, 200014.0, 200186.0, 220064.0, 221785.0, 221927.0, 246744.0, 283149.0, 284004.0, 285971.0, 286257.0, 340385.0, 342371.0, 342945.0, 374655.0, 399664.0, 643641.0, 100289678.0 
GO:0005829 CC 5.08e-24 268/821  5293/29107 D02 cytosol                                  23.0, 25.0, 30.0, 81.0, 207.0, 208.0, 215.0, 274.0, 392.0, 581.0, 661.0, 755.0, 790.0, 842.0, 883.0, 1120.0, 1155.0, 1445.0, 1454.0, 1616.0, 1725.0, 1760.0, 1797.0, 1849.0, 1856.0, 1857.0, 2033.0, 2077.0, 2189.0, 2314.0, 2356.0, 2539.0, 2584.0, 2593.0, 2671.0, 2771.0, 2852.0, 3257.0, 3297.0, 3300.0, 3636.0, 3654.0, 3661.0, 3705.0, 4123.0, 4215.0, 4337.0, 4636.0, 4795.0, 4832.0, 4851.0, 4899.0, 4926.0, 5091.0, 5211.0, 5298.0, 5335.0, 5339.0, 5371.0, 5424.0, 5585.0, 5598.0, 5609.0, 5681.0, 5900.0, 5976.0, 5977.0, 6015.0, 6050.0, 6158.0, 6293.0, 6449.0, 6468.0, 6624.0, 6778.0, 6811.0, 6895.0, 7051.0, 7109.0, 7126.0, 7186.0, 7297.0, 7311.0, 7376.0, 7442.0, 7469.0, 7726.0, 8021.0, 8086.0, 8189.0, 8312.0, 8379.0, 8398.0, 8557.0, 8625.0, 8636.0, 8677.0, 8815.0, 8888.0, 8890.0, 9049.0, 9092.0, 9112.0, 9138.0, 9179.0, 9181.0, 9230.0, 9266.0, 9361.0, 9400.0, 9463.0, 9564.0, 9567.0, 9569.0, 9632.0, 9644.0, 9776.0, 9812.0, 9817.0, 9894.0, 9973.0, 10013.0, 10072.0, 10101.0, 10139.0, 10174.0, 10298.0, 10307.0, 10318.0, 10400.0, 10454.0, 10459.0, 10482.0, 10616.0, 10755.0, 10869.0, 10948.0, 10985.0, 11060.0, 11176.0, 11243.0, 22821.0, 22897.0, 22905.0, 22985.0, 22994.0, 23053.0, 23126.0, 23149.0, 23211.0, 23218.0, 23220.0, 23354.0, 23370.0, 23381.0, 23417.0, 23511.0, 25796.0, 25839.0, 25970.0, 26005.0, 26088.0, 26528.0, 26873.0, 27005.0, 27158.0, 28989.0, 28991.0, 29085.0, 29882.0, 30827.0, 51013.0, 51070.0, 51160.0, 51272.0, 51564.0, 51608.0, 51647.0, 51690.0, 54487.0, 54496.0, 54498.0, 54850.0, 54963.0, 54973.0, 55072.0, 55095.0, 55160.0, 55223.0, 55336.0, 55367.0, 55666.0, 55700.0, 55738.0, 55898.0, 56006.0, 56904.0, 57104.0, 57175.0, 57407.0, 57572.0, 57592.0, 57602.0, 57655.0, 57658.0, 60509.0, 60528.0, 63906.0, 64122.0, 64599.0, 64772.0, 64787.0, 64852.0, 65220.0, 79058.0, 79585.0, 79643.0, 79735.0, 79778.0, 79784.0, 79798.0, 79829.0, 79874.0, 80115.0, 80179.0, 80194.0, 80233.0, 80279.0, 80308.0, 80709.0, 81532.0, 81603.0, 81605.0, 81858.0, 83475.0, 83549.0, 83786.0, 84232.0, 84245.0, 84270.0, 84271.0, 84299.0, 84335.0, 84939.0, 85302.0, 89781.0, 90850.0, 90864.0, 91039.0, 91647.0, 93343.0, 113451.0, 114879.0, 114881.0, 116840.0, 116985.0, 124997.0, 126119.0, 126549.0, 132158.0, 140688.0, 144717.0, 146705.0, 197258.0, 201255.0, 283987.0, 353116.0, 541468.0 
GO:0005737 CC 6.23e-15 220/821  4724/29107 D02 cytoplasm                                25.0, 81.0, 101.0, 207.0, 215.0, 274.0, 392.0, 581.0, 755.0, 790.0, 842.0, 883.0, 949.0, 984.0, 1120.0, 1155.0, 1445.0, 1454.0, 1725.0, 1727.0, 1775.0, 1849.0, 1856.0, 1869.0, 1874.0, 1877.0, 2067.0, 2314.0, 2356.0, 2539.0, 2584.0, 2593.0, 2771.0, 2852.0, 3257.0, 3297.0, 3609.0, 3654.0, 3661.0, 3978.0, 4215.0, 4817.0, 5091.0, 5298.0, 5335.0, 5339.0, 5371.0, 5585.0, 5598.0, 5609.0, 5745.0, 5976.0, 6199.0, 6320.0, 6449.0, 6624.0, 6640.0, 6650.0, 6837.0, 6881.0, 6895.0, 6929.0, 7126.0, 7165.0, 7297.0, 7311.0, 7376.0, 7461.0, 7726.0, 8106.0, 8189.0, 8312.0, 8326.0, 8815.0, 8888.0, 8890.0, 9049.0, 9092.0, 9112.0, 9138.0, 9150.0, 9181.0, 9191.0, 9266.0, 9400.0, 9463.0, 9546.0, 9564.0, 9580.0, 9644.0, 9670.0, 9817.0, 9869.0, 9894.0, 9895.0, 9904.0, 9907.0, 9973.0, 10013.0, 10039.0, 10072.0, 10174.0, 10263.0, 10298.0, 10307.0, 10401.0, 10432.0, 10445.0, 10482.0, 10755.0, 10882.0, 10948.0, 10985.0, 11060.0, 11083.0, 22846.0, 23126.0, 23148.0, 23149.0, 23381.0, 23384.0, 23417.0, 23636.0, 23759.0, 24144.0, 25796.0, 25946.0, 26001.0, 27005.0, 27158.0, 28511.0, 28989.0, 29926.0, 49856.0, 51013.0, 51070.0, 51079.0, 51150.0, 51160.0, 51231.0, 51380.0, 51490.0, 51547.0, 51548.0, 51564.0, 51588.0, 51593.0, 51608.0, 51647.0, 54487.0, 54540.0, 54623.0, 54853.0, 54963.0, 54973.0, 55009.0, 55192.0, 55223.0, 55367.0, 56731.0, 56904.0, 57104.0, 57175.0, 57513.0, 57602.0, 57701.0, 60509.0, 63906.0, 64779.0, 79171.0, 79587.0, 79798.0, 79869.0, 80174.0, 80179.0, 80199.0, 80279.0, 80725.0, 81532.0, 83549.0, 84232.0, 84271.0, 84335.0, 84444.0, 84447.0, 84514.0, 84662.0, 84922.0, 84936.0, 85451.0, 89781.0, 90378.0, 90933.0, 91978.0, 112398.0, 113451.0, 113878.0, 115992.0, 125950.0, 126308.0, 126549.0, 127829.0, 129563.0, 129807.0, 130617.0, 132158.0, 146705.0, 197335.0, 200186.0, 203286.0, 221927.0, 246744.0, 283234.0, 283643.0, 283987.0, 284004.0, 340371.0, 353116.0, 388886.0, 541468.0 
GO:0016607 CC 7.79e-13  42/821   411/29107 D03 nuclear speck                            1196.0, 1198.0, 3014.0, 3636.0, 5681.0, 6015.0, 6625.0, 6915.0, 6944.0, 8106.0, 8175.0, 8241.0, 9092.0, 9794.0, 9904.0, 9907.0, 10401.0, 10432.0, 10454.0, 10482.0, 11176.0, 11338.0, 22985.0, 23524.0, 24144.0, 24148.0, 30827.0, 51547.0, 54540.0, 55898.0, 56731.0, 57109.0, 57602.0, 64852.0, 79228.0, 80764.0, 81926.0, 84271.0, 84662.0, 91647.0, 124245.0, 146705.0 
GO:0043231 CC 7.43e-08  53/821   847/29107 D04 intracellular membrane-bounded organelle 208.0, 755.0, 949.0, 1186.0, 2539.0, 2548.0, 2852.0, 2990.0, 3978.0, 5589.0, 5977.0, 7392.0, 8824.0, 9080.0, 9112.0, 9150.0, 9374.0, 9794.0, 9842.0, 9869.0, 10067.0, 10400.0, 10948.0, 11243.0, 22905.0, 22994.0, 26088.0, 26505.0, 27301.0, 51231.0, 54498.0, 54896.0, 54982.0, 56949.0, 57171.0, 57192.0, 57658.0, 79058.0, 79874.0, 80174.0, 80279.0, 80709.0, 80764.0, 81926.0, 84232.0, 84444.0, 114879.0, 114881.0, 116985.0, 126789.0, 129807.0, 200014.0, 541468.0 
GO:0016020 CC 1.21e-07 102/821  2121/29107 D02 membrane                                 23.0, 30.0, 215.0, 274.0, 581.0, 790.0, 1186.0, 1198.0, 1717.0, 1727.0, 2539.0, 2548.0, 2584.0, 2771.0, 2990.0, 3609.0, 4924.0, 5211.0, 5298.0, 5339.0, 5424.0, 6158.0, 6293.0, 6339.0, 6449.0, 7051.0, 7297.0, 7841.0, 7920.0, 8086.0, 8482.0, 9159.0, 9266.0, 9361.0, 9567.0, 9704.0, 9780.0, 9894.0, 9904.0, 9968.0, 10139.0, 10307.0, 10755.0, 10985.0, 11060.0, 11184.0, 23218.0, 23225.0, 23511.0, 24148.0, 25921.0, 26088.0, 26229.0, 26505.0, 51150.0, 51272.0, 54623.0, 54788.0, 54982.0, 55558.0, 56262.0, 56904.0, 56928.0, 56949.0, 57104.0, 57130.0, 57153.0, 57192.0, 57513.0, 57537.0, 57661.0, 65010.0, 79087.0, 79585.0, 79643.0, 79709.0, 79784.0, 79798.0, 79869.0, 80024.0, 80279.0, 80709.0, 81490.0, 81926.0, 84342.0, 84447.0, 84514.0, 84720.0, 89781.0, 90231.0, 91289.0, 114879.0, 114881.0, 127829.0, 129807.0, 221496.0, 221927.0, 283234.0, 283987.0, 375346.0, 376497.0, 399687.0 
GO:0005694 CC 3.78e-06  19/821   198/29107 D05 chromosome                               1059.0, 2033.0, 4926.0, 8815.0, 8888.0, 9400.0, 9869.0, 9904.0, 10459.0, 51608.0, 57654.0, 78994.0, 79173.0, 79813.0, 80764.0, 83642.0, 92822.0, 114785.0, 199990.0 
GO:0005739 CC 4.93e-06  66/821  1307/29107 D05 mitochondrion                            25.0, 207.0, 581.0, 617.0, 755.0, 842.0, 883.0, 1375.0, 1468.0, 1727.0, 2189.0, 2356.0, 2639.0, 2671.0, 3609.0, 3661.0, 3978.0, 4595.0, 4713.0, 4817.0, 5091.0, 5442.0, 6901.0, 7023.0, 7442.0, 7755.0, 8398.0, 9238.0, 9361.0, 9489.0, 9776.0, 9812.0, 10400.0, 10948.0, 11194.0, 23241.0, 23417.0, 26164.0, 27301.0, 51079.0, 51117.0, 56652.0, 57153.0, 57506.0, 60528.0, 64978.0, 80179.0, 80724.0, 80726.0, 83642.0, 83858.0, 84269.0, 84270.0, 84971.0, 91647.0, 92170.0, 113451.0, 123096.0, 124997.0, 126789.0, 132158.0, 138151.0, 197322.0, 200205.0, 728294.0, 728489.0 
GO:0005635 CC 1.72e-05  17/821   182/29107 D04 nuclear envelope                         23.0, 274.0, 581.0, 1773.0, 2852.0, 8086.0, 8379.0, 8815.0, 9112.0, 23225.0, 23511.0, 23636.0, 55627.0, 79641.0, 84514.0, 200014.0, 221496.0 
GO:0016604 CC 4.77e-05  23/821   321/29107 D02 nuclear body                             25.0, 81.0, 1059.0, 1196.0, 1616.0, 1856.0, 5514.0, 6895.0, 7469.0, 7536.0, 7936.0, 8189.0, 9894.0, 10039.0, 23383.0, 29085.0, 51593.0, 54487.0, 54971.0, 79228.0, 79813.0, 90933.0, 199990.0 
GO:0071797 CC 8.76e-05   3/821     4/29107 D05 LUBAC complex                            10616.0, 55072.0, 81858.0 
GO:0005813 CC 1.45e-04  31/821   527/29107 D03 centrosome                               1869.0, 2648.0, 2771.0, 3014.0, 3297.0, 4926.0, 5977.0, 8086.0, 8379.0, 8636.0, 9150.0, 22897.0, 22994.0, 23354.0, 23503.0, 23636.0, 26005.0, 49856.0, 56928.0, 57701.0, 79874.0, 80279.0, 80709.0, 84936.0, 85302.0, 91978.0, 93343.0, 116840.0, 201255.0, 283234.0, 353116.0 
GO:0005789 CC 2.32e-04  48/821   974/29107 D04 endoplasmic reticulum membrane           215.0, 581.0, 1388.0, 1717.0, 1727.0, 1760.0, 2166.0, 2852.0, 4851.0, 5681.0, 6811.0, 7311.0, 7841.0, 8326.0, 9632.0, 9776.0, 9780.0, 10400.0, 10869.0, 10948.0, 23130.0, 23225.0, 27315.0, 54788.0, 54982.0, 55627.0, 55716.0, 57104.0, 57130.0, 57171.0, 64285.0, 64598.0, 64788.0, 79087.0, 79415.0, 79603.0, 81490.0, 84270.0, 84447.0, 84720.0, 90522.0, 91289.0, 91304.0, 114879.0, 114881.0, 129807.0, 130617.0, 375346.0 
GO:0043202 CC 3.51e-04  10/821    95/29107 D06 lysosomal lumen                          410.0, 1464.0, 2548.0, 2588.0, 2990.0, 6609.0, 8722.0, 9374.0, 63827.0, 129807.0 
GO:0005515 MF 8.51e-65 588/821 12418/29107 D02 protein binding                          23.0, 25.0, 30.0, 81.0, 101.0, 207.0, 208.0, 215.0, 274.0, 333.0, 392.0, 410.0, 581.0, 617.0, 649.0, 755.0, 842.0, 883.0, 949.0, 984.0, 1155.0, 1186.0, 1196.0, 1198.0, 1302.0, 1375.0, 1388.0, 1445.0, 1454.0, 1468.0, 1616.0, 1717.0, 1725.0, 1727.0, 1731.0, 1760.0, 1773.0, 1849.0, 1856.0, 1857.0, 1869.0, 1874.0, 1877.0, 2033.0, 2067.0, 2077.0, 2166.0, 2189.0, 2314.0, 2539.0, 2584.0, 2593.0, 2648.0, 2671.0, 2678.0, 2738.0, 2771.0, 2852.0, 2972.0, 2976.0, 3014.0, 3257.0, 3297.0, 3300.0, 3340.0, 3590.0, 3609.0, 3636.0, 3654.0, 3661.0, 3727.0, 4034.0, 4054.0, 4215.0, 4302.0, 4324.0, 4485.0, 4595.0, 4713.0, 4784.0, 4795.0, 4832.0, 4851.0, 4899.0, 4924.0, 4926.0, 5091.0, 5192.0, 5211.0, 5253.0, 5298.0, 5335.0, 5339.0, 5371.0, 5424.0, 5438.0, 5439.0, 5442.0, 5514.0, 5585.0, 5589.0, 5598.0, 5609.0, 5681.0, 5745.0, 5878.0, 5900.0, 5976.0, 5977.0, 6015.0, 6050.0, 6158.0, 6293.0, 6320.0, 6339.0, 6449.0, 6468.0, 6539.0, 6609.0, 6624.0, 6625.0, 6626.0, 6640.0, 6650.0, 6668.0, 6778.0, 6811.0, 6837.0, 6881.0, 6895.0, 6911.0, 6915.0, 6929.0, 6944.0, 7023.0, 7051.0, 7109.0, 7126.0, 7165.0, 7186.0, 7297.0, 7311.0, 7376.0, 7392.0, 7442.0, 7469.0, 7515.0, 7536.0, 7542.0, 7593.0, 7629.0, 7633.0, 7694.0, 7709.0, 7726.0, 7755.0, 7920.0, 7936.0, 7975.0, 7988.0, 8021.0, 8086.0, 8106.0, 8175.0, 8189.0, 8216.0, 8241.0, 8289.0, 8312.0, 8379.0, 8398.0, 8449.0, 8482.0, 8557.0, 8625.0, 8636.0, 8677.0, 8751.0, 8815.0, 8888.0, 8890.0, 8940.0, 9013.0, 9049.0, 9080.0, 9092.0, 9112.0, 9130.0, 9138.0, 9150.0, 9159.0, 9179.0, 9181.0, 9191.0, 9230.0, 9238.0, 9266.0, 9283.0, 9328.0, 9351.0, 9361.0, 9463.0, 9546.0, 9564.0, 9567.0, 9569.0, 9580.0, 9632.0, 9640.0, 9644.0, 9670.0, 9726.0, 9757.0, 9776.0, 9780.0, 9794.0, 9812.0, 9817.0, 9842.0, 9869.0, 9880.0, 9894.0, 9895.0, 9907.0, 9923.0, 9968.0, 9973.0, 10013.0, 10039.0, 10072.0, 10078.0, 10101.0, 10106.0, 10139.0, 10155.0, 10174.0, 10256.0, 10263.0, 10298.0, 10307.0, 10318.0, 10401.0, 10432.0, 10445.0, 10454.0, 10459.0, 10482.0, 10524.0, 10608.0, 10616.0, 10629.0, 10695.0, 10755.0, 10869.0, 10882.0, 10948.0, 11060.0, 11092.0, 11094.0, 11100.0, 11129.0, 11173.0, 11176.0, 11184.0, 11194.0, 11243.0, 11338.0, 22827.0, 22846.0, 22897.0, 22905.0, 22985.0, 22994.0, 23061.0, 23114.0, 23126.0, 23130.0, 23135.0, 23148.0, 23149.0, 23218.0, 23225.0, 23241.0, 23264.0, 23334.0, 23354.0, 23361.0, 23370.0, 23371.0, 23381.0, 23383.0, 23384.0, 23403.0, 23503.0, 23513.0, 23559.0, 23636.0, 23759.0, 24144.0, 24148.0, 25796.0, 25839.0, 25921.0, 25970.0, 26001.0, 26005.0, 26088.0, 26093.0, 26151.0, 26229.0, 26231.0, 26505.0, 26528.0, 26873.0, 27005.0, 27037.0, 27158.0, 27238.0, 27301.0, 27315.0, 27343.0, 27434.0, 28989.0, 28991.0, 29085.0, 29882.0, 29894.0, 29926.0, 29998.0, 30827.0, 49856.0, 50485.0, 51013.0, 51070.0, 51079.0, 51117.0, 51149.0, 51150.0, 51160.0, 51231.0, 51490.0, 51547.0, 51548.0, 51564.0, 51588.0, 51593.0, 51608.0, 51647.0, 51690.0, 53373.0, 53916.0, 54487.0, 54496.0, 54540.0, 54623.0, 54676.0, 54758.0, 54850.0, 54923.0, 54929.0, 54963.0, 54971.0, 54973.0, 54982.0, 55072.0, 55095.0, 55192.0, 55223.0, 55336.0, 55367.0, 55374.0, 55558.0, 55624.0, 55657.0, 55663.0, 55666.0, 55698.0, 55702.0, 55716.0, 55738.0, 55806.0, 55898.0, 55957.0, 56006.0, 56257.0, 56262.0, 56904.0, 56928.0, 56931.0, 56949.0, 56963.0, 56975.0, 57109.0, 57175.0, 57192.0, 57332.0, 57348.0, 57407.0, 57506.0, 57567.0, 57572.0, 57592.0, 57602.0, 57649.0, 57654.0, 57655.0, 57658.0, 57701.0, 60672.0, 63027.0, 63827.0, 63906.0, 64118.0, 64221.0, 64285.0, 64598.0, 64599.0, 64689.0, 64714.0, 64773.0, 64787.0, 64852.0, 64978.0, 65220.0, 65980.0, 78994.0, 79002.0, 79036.0, 79058.0, 79091.0, 79165.0, 79169.0, 79171.0, 79173.0, 79174.0, 79364.0, 79415.0, 79585.0, 79603.0, 79641.0, 79643.0, 79654.0, 79724.0, 79735.0, 79778.0, 79798.0, 79813.0, 79829.0, 79869.0, 79874.0, 79894.0, 80174.0, 80194.0, 80198.0, 80199.0, 80233.0, 80279.0, 80308.0, 80709.0, 80725.0, 80726.0, 80764.0, 81532.0, 81576.0, 81603.0, 81605.0, 81858.0, 81926.0, 83463.0, 83475.0, 83590.0, 83606.0, 83786.0, 84153.0, 84232.0, 84245.0, 84264.0, 84269.0, 84271.0, 84299.0, 84304.0, 84330.0, 84335.0, 84342.0, 84444.0, 84447.0, 84619.0, 84662.0, 84787.0, 84936.0, 84939.0, 85007.0, 85302.0, 89781.0, 90231.0, 90326.0, 90522.0, 90850.0, 90864.0, 90933.0, 91039.0, 91252.0, 91289.0, 91647.0, 92154.0, 92170.0, 92715.0, 92799.0, 92822.0, 92999.0, 93010.0, 93343.0, 112398.0, 112869.0, 113178.0, 113179.0, 113451.0, 113452.0, 113829.0, 113878.0, 114785.0, 114823.0, 114881.0, 115704.0, 115708.0, 115817.0, 115992.0, 116115.0, 116840.0, 116985.0, 124245.0, 124446.0, 124997.0, 125950.0, 126119.0, 126526.0, 126549.0, 127829.0, 129563.0, 129807.0, 130617.0, 132158.0, 138151.0, 140688.0, 144717.0, 146542.0, 146705.0, 147650.0, 147807.0, 147808.0, 148223.0, 149345.0, 151903.0, 197258.0, 197322.0, 197335.0, 199745.0, 199990.0, 200014.0, 200186.0, 200205.0, 201255.0, 203286.0, 220064.0, 221496.0, 221527.0, 221927.0, 246744.0, 256302.0, 283232.0, 283234.0, 283899.0, 283987.0, 283989.0, 285971.0, 286257.0, 342371.0, 342945.0, 348487.0, 353116.0, 374291.0, 374655.0, 375346.0, 376497.0, 399665.0, 399687.0, 541468.0, 100289678.0 
GO:0046872 MF 2.44e-18 140/821  2297/29107 D04 metal ion binding                        208.0, 1302.0, 1445.0, 1760.0, 1877.0, 2356.0, 2588.0, 2738.0, 2771.0, 2972.0, 3978.0, 4122.0, 4123.0, 4215.0, 4302.0, 4337.0, 4595.0, 4832.0, 5091.0, 5192.0, 5211.0, 5424.0, 5514.0, 5977.0, 5986.0, 6015.0, 6650.0, 6668.0, 7051.0, 7442.0, 7593.0, 7621.0, 7629.0, 7633.0, 7694.0, 7709.0, 7726.0, 8241.0, 8751.0, 9463.0, 9640.0, 9726.0, 9842.0, 9880.0, 9923.0, 10101.0, 10106.0, 10524.0, 10616.0, 10869.0, 11083.0, 11173.0, 11176.0, 22821.0, 23126.0, 23135.0, 23211.0, 23264.0, 23361.0, 23370.0, 23371.0, 23503.0, 23598.0, 26229.0, 27005.0, 27343.0, 27434.0, 51281.0, 51547.0, 51564.0, 54487.0, 55072.0, 55311.0, 55627.0, 55657.0, 55663.0, 55666.0, 55702.0, 55738.0, 55806.0, 56731.0, 56931.0, 57130.0, 57567.0, 57592.0, 57593.0, 57649.0, 57658.0, 57661.0, 60528.0, 64689.0, 64852.0, 65220.0, 79364.0, 79587.0, 79724.0, 79778.0, 79894.0, 80198.0, 80764.0, 81532.0, 81858.0, 83642.0, 84264.0, 84304.0, 84330.0, 84447.0, 84619.0, 84662.0, 84787.0, 84922.0, 84936.0, 85451.0, 90326.0, 90850.0, 92999.0, 113179.0, 115992.0, 116115.0, 116985.0, 124245.0, 126208.0, 126308.0, 140467.0, 146542.0, 147807.0, 147808.0, 149076.0, 171017.0, 199745.0, 199990.0, 221527.0, 221785.0, 285971.0, 340385.0, 342945.0, 374291.0, 374655.0, 399664.0, 643641.0 
GO:0003677 MF 1.69e-11  65/821   921/29107 D04 DNA binding                              25.0, 661.0, 1059.0, 1773.0, 1775.0, 1869.0, 1874.0, 2033.0, 2067.0, 2307.0, 2976.0, 3014.0, 3297.0, 3609.0, 3661.0, 3978.0, 4924.0, 5371.0, 5424.0, 5439.0, 5514.0, 6666.0, 6881.0, 6911.0, 6929.0, 6944.0, 7023.0, 7376.0, 7542.0, 7726.0, 8289.0, 8815.0, 8940.0, 9191.0, 9328.0, 9580.0, 9640.0, 9869.0, 10155.0, 10629.0, 22827.0, 23126.0, 23598.0, 25946.0, 27301.0, 27343.0, 27434.0, 51092.0, 51588.0, 51593.0, 54971.0, 57592.0, 79603.0, 80198.0, 80233.0, 80709.0, 80764.0, 84330.0, 84444.0, 84948.0, 90326.0, 91748.0, 199745.0, 342371.0, 399687.0 
GO:0003723 MF 1.22e-10  83/821  1389/29107 D04 RNA binding                              23.0, 81.0, 984.0, 1198.0, 1454.0, 3609.0, 5339.0, 5442.0, 5514.0, 5976.0, 6158.0, 6624.0, 6625.0, 6626.0, 7165.0, 7536.0, 7936.0, 8106.0, 8175.0, 8241.0, 8449.0, 8940.0, 9092.0, 9130.0, 9138.0, 9238.0, 9567.0, 9704.0, 9904.0, 10155.0, 10432.0, 10482.0, 10985.0, 11083.0, 11100.0, 11176.0, 11338.0, 22827.0, 22985.0, 23211.0, 23264.0, 23524.0, 24148.0, 25946.0, 26093.0, 26528.0, 27037.0, 27238.0, 51013.0, 51070.0, 51490.0, 51593.0, 51690.0, 55095.0, 55192.0, 55695.0, 56257.0, 56931.0, 57109.0, 57602.0, 60528.0, 64779.0, 64852.0, 65095.0, 79002.0, 79169.0, 79171.0, 79228.0, 79724.0, 79869.0, 84271.0, 85451.0, 90850.0, 124245.0, 125950.0, 126789.0, 155400.0, 161424.0, 200205.0, 260294.0, 342371.0, 399664.0, 399687.0 
GO:0003713 MF 5.07e-08  24/821   232/29107 D03 transcription coactivator activity       25.0, 81.0, 1616.0, 2033.0, 2648.0, 4851.0, 5253.0, 8289.0, 9049.0, 9112.0, 9794.0, 9968.0, 10155.0, 10524.0, 10629.0, 11243.0, 24148.0, 27005.0, 55223.0, 57658.0, 79364.0, 81603.0, 84922.0, 283149.0 
GO:0000978 MF 5.83e-07  64/821  1178/29107 D09 RNA polymerase II cis-regulatory region sequence-specific DNA binding 1388.0, 1869.0, 1874.0, 1877.0, 2307.0, 2738.0, 3297.0, 3661.0, 3727.0, 4782.0, 4784.0, 4899.0, 6666.0, 6668.0, 6778.0, 6911.0, 6929.0, 7023.0, 7376.0, 7392.0, 7593.0, 7629.0, 7694.0, 7709.0, 7755.0, 7975.0, 7988.0, 9112.0, 9569.0, 9580.0, 9726.0, 9880.0, 9923.0, 9968.0, 10013.0, 10608.0, 23135.0, 23361.0, 23598.0, 55311.0, 55657.0, 55663.0, 56731.0, 57567.0, 57593.0, 57658.0, 83463.0, 84619.0, 84662.0, 92999.0, 116115.0, 138151.0, 140467.0, 147807.0, 147808.0, 149076.0, 171017.0, 200014.0, 221527.0, 221785.0, 285971.0, 342945.0, 374655.0, 100289678.0 
GO:0008270 MF 7.34e-07  49/821   810/29107 D06 zinc ion binding                         101.0, 649.0, 790.0, 2033.0, 4324.0, 5253.0, 5371.0, 5438.0, 5976.0, 6609.0, 7186.0, 7376.0, 7536.0, 7542.0, 7726.0, 7755.0, 7988.0, 8175.0, 8427.0, 9112.0, 9181.0, 9632.0, 9757.0, 9869.0, 10013.0, 10072.0, 10155.0, 10401.0, 23053.0, 23220.0, 25946.0, 26001.0, 27301.0, 30827.0, 51548.0, 51588.0, 55223.0, 57140.0, 60509.0, 65249.0, 79813.0, 80174.0, 81603.0, 90933.0, 92822.0, 113878.0, 130617.0, 728294.0, 728489.0 
GO:0043130 MF 1.64e-06  13/821    91/29107 D04 ubiquitin binding                        3300.0, 10013.0, 10616.0, 23636.0, 26088.0, 51160.0, 55072.0, 55666.0, 81858.0, 93343.0, 130617.0, 199990.0, 390595.0 
GO:0042802 MF 1.71e-06  75/821  1495/29107 D03 identical protein binding                207.0, 215.0, 274.0, 333.0, 581.0, 649.0, 790.0, 949.0, 1196.0, 1198.0, 1445.0, 1725.0, 1731.0, 1856.0, 2539.0, 3297.0, 3654.0, 3661.0, 4851.0, 5091.0, 5211.0, 6449.0, 6626.0, 6778.0, 6881.0, 6895.0, 7051.0, 7126.0, 7186.0, 7442.0, 7536.0, 7988.0, 8241.0, 8312.0, 8379.0, 8398.0, 8636.0, 8815.0, 9080.0, 9351.0, 9361.0, 9463.0, 9580.0, 9817.0, 10318.0, 10616.0, 10755.0, 22827.0, 23371.0, 23417.0, 24148.0, 26873.0, 51150.0, 53373.0, 54487.0, 54676.0, 55072.0, 55223.0, 56006.0, 56262.0, 56652.0, 56904.0, 57175.0, 57192.0, 57407.0, 80308.0, 80764.0, 81603.0, 81858.0, 84245.0, 85007.0, 90933.0, 91039.0, 92799.0, 376497.0 
GO:0001227 MF 2.51e-05  23/821   308/29107 D04 DNA-binding transcription repressor activity, RNA polymerase II-specific 1877.0, 2077.0, 2307.0, 3297.0, 3661.0, 6668.0, 6929.0, 7593.0, 7633.0, 7709.0, 7755.0, 7975.0, 8427.0, 9569.0, 9580.0, 9880.0, 23598.0, 55657.0, 84619.0, 138151.0, 146542.0, 200014.0, 221527.0 
GO:0070742 MF 4.19e-05   5/821    15/29107 D04 C2H2 zinc finger domain binding          11338.0, 23524.0, 79364.0, 79813.0, 80764.0 
GO:0003682 MF 7.18e-05  27/821   418/29107 D02 chromatin binding                        661.0, 1059.0, 2033.0, 2648.0, 2852.0, 5424.0, 5585.0, 5976.0, 6015.0, 7469.0, 7936.0, 8888.0, 9112.0, 9869.0, 9968.0, 10155.0, 23598.0, 23636.0, 51149.0, 51547.0, 51564.0, 54623.0, 57597.0, 84787.0, 90378.0, 114785.0, 200186.0 
GO:0019899 MF 8.12e-05  25/821   369/29107 D03 enzyme binding                           207.0, 215.0, 790.0, 1616.0, 3014.0, 3727.0, 4851.0, 5424.0, 5609.0, 6881.0, 6895.0, 7186.0, 7515.0, 8312.0, 8815.0, 9463.0, 9546.0, 10013.0, 10401.0, 11100.0, 11338.0, 22985.0, 29894.0, 64852.0, 112869.0 
GO:0010484 MF 8.76e-05   3/821     4/29107 D10 H3 histone acetyltransferase activity    2033.0, 2648.0, 8888.0 
GO:0005524 MF 8.92e-05  67/821  1458/29107 D08 ATP binding                              23.0, 25.0, 207.0, 208.0, 215.0, 617.0, 790.0, 984.0, 1120.0, 1186.0, 1196.0, 1198.0, 1445.0, 1454.0, 1760.0, 2356.0, 2584.0, 3654.0, 3705.0, 3978.0, 4215.0, 4832.0, 5091.0, 5211.0, 5298.0, 5585.0, 5598.0, 5609.0, 5681.0, 5976.0, 6199.0, 7297.0, 7442.0, 8449.0, 9361.0, 9400.0, 9489.0, 9704.0, 10101.0, 10298.0, 11184.0, 11194.0, 25981.0, 26873.0, 50485.0, 51079.0, 51231.0, 54963.0, 56652.0, 56975.0, 57130.0, 57143.0, 64122.0, 64852.0, 65220.0, 79587.0, 79784.0, 80179.0, 80308.0, 83549.0, 83642.0, 83858.0, 132158.0, 197258.0, 197322.0, 340371.0, 399687.0 
GO:0004984 MF 2.12e-05   0/821   399/29107 D04 olfactory receptor activity               
GO:0004930 MF 5.22e-05   4/821   684/29107 D04 G protein-coupled receptor activity      2840.0, 2852.0, 8326.0, 9283.0 
```
