## Supplementary material for "Transcriptional and genetic sex differences for schizophrenia across the dorsolateral prefrontal cortex, hippocampus, and caudate nucleus": Data S4: GO_analysis_module_greenyellow.txt

```
GO:0006396 BP 1.30e-07  24/471   422/29107 D07 RNA processing                           677802.0, 767565.0, 767566.0, 767578.0, 767579.0, 767585.0, 767589.0, 767595.0, 767597.0, 767603.0, 767604.0, 767609.0, 767610.0, 767611.0, 100033447.0, 100033448.0, 100033800.0, 100033806.0, 100033809.0, 100033812.0, 100033813.0, 100033814.0, 100033816.0, 100033822.0 
GO:0086010 BP 4.09e-06   5/471    16/29107 D05 membrane depolarization during action potential 6323.0, 6326.0, 6328.0, 6332.0, 7533.0 
GO:2000369 BP 8.00e-06   4/471     9/29107 D08 regulation of clathrin-dependent endocytosis 6456.0, 9829.0, 9892.0, 60682.0 
GO:1902600 BP 9.70e-06  10/471   107/29107 D08 proton transmembrane transport           291.0, 523.0, 526.0, 528.0, 529.0, 1337.0, 1349.0, 9551.0, 51382.0, 133308.0 
GO:0005829 CC 1.09e-10 143/471  5293/29107 D02 cytosol                                  523.0, 526.0, 528.0, 529.0, 673.0, 891.0, 2173.0, 2617.0, 2744.0, 2868.0, 2932.0, 2941.0, 3251.0, 3326.0, 3964.0, 4168.0, 4190.0, 4591.0, 4649.0, 4692.0, 4738.0, 5007.0, 5136.0, 5144.0, 5218.0, 5230.0, 5432.0, 5478.0, 5550.0, 5567.0, 5601.0, 5695.0, 5710.0, 5719.0, 5824.0, 5889.0, 6456.0, 6491.0, 6611.0, 6622.0, 6633.0, 6733.0, 7334.0, 7342.0, 7532.0, 7533.0, 8195.0, 8526.0, 8799.0, 8945.0, 9025.0, 9108.0, 9240.0, 9372.0, 9397.0, 9530.0, 9581.0, 9793.0, 9829.0, 9847.0, 9882.0, 10007.0, 10056.0, 10059.0, 10200.0, 10243.0, 10564.0, 10962.0, 11075.0, 11127.0, 11165.0, 22824.0, 22849.0, 22861.0, 22920.0, 22930.0, 23015.0, 23167.0, 23177.0, 23365.0, 23710.0, 25977.0, 26039.0, 26061.0, 29086.0, 51209.0, 51256.0, 51382.0, 51594.0, 51652.0, 54332.0, 54386.0, 54497.0, 54778.0, 54806.0, 55008.0, 55140.0, 55190.0, 55212.0, 55352.0, 55605.0, 55703.0, 55744.0, 55750.0, 55812.0, 55816.0, 55827.0, 55967.0, 56271.0, 57679.0, 59349.0, 63939.0, 64112.0, 64145.0, 64426.0, 64789.0, 66036.0, 79068.0, 79833.0, 79871.0, 79918.0, 80823.0, 81889.0, 114880.0, 115827.0, 117245.0, 118460.0, 123228.0, 134147.0, 134957.0, 140458.0, 140691.0, 163255.0, 169981.0, 219844.0, 221895.0, 261729.0, 283209.0, 440275.0, 440603.0, 100131187.0, 100528062.0, 107080638.0 
GO:0005730 CC 5.12e-08  46/471  1186/29107 D05 nucleolus                                5007.0, 6733.0, 9240.0, 9378.0, 9793.0, 10200.0, 10687.0, 10940.0, 10969.0, 25875.0, 27042.0, 27067.0, 29089.0, 55140.0, 55759.0, 55922.0, 64769.0, 79871.0, 80335.0, 91368.0, 118460.0, 285855.0, 677802.0, 767565.0, 767566.0, 767578.0, 767579.0, 767585.0, 767589.0, 767595.0, 767597.0, 767603.0, 767604.0, 767609.0, 767610.0, 767611.0, 100033447.0, 100033448.0, 100033800.0, 100033806.0, 100033809.0, 100033812.0, 100033813.0, 100033814.0, 100033816.0, 100033822.0 
GO:0005739 CC 5.70e-08  49/471  1307/29107 D05 mitochondrion                            291.0, 384.0, 670.0, 1337.0, 2617.0, 2744.0, 2932.0, 3326.0, 4704.0, 4714.0, 4725.0, 5601.0, 5889.0, 6622.0, 7416.0, 7419.0, 8604.0, 8799.0, 9016.0, 9551.0, 10059.0, 10102.0, 23710.0, 25875.0, 26278.0, 28958.0, 51031.0, 51263.0, 51649.0, 54332.0, 54704.0, 55335.0, 55744.0, 55750.0, 55812.0, 55967.0, 56993.0, 63933.0, 64112.0, 64756.0, 65005.0, 65260.0, 81889.0, 83693.0, 93974.0, 94081.0, 135154.0, 728568.0, 100287932.0 
GO:0005634 CC 1.15e-07 134/471  5386/29107 D05 nucleus                                  403.0, 673.0, 891.0, 2173.0, 2259.0, 2932.0, 3326.0, 4175.0, 4674.0, 4675.0, 4692.0, 4704.0, 4738.0, 5136.0, 5144.0, 5178.0, 5218.0, 5432.0, 5478.0, 5550.0, 5567.0, 5601.0, 5695.0, 5710.0, 5719.0, 5889.0, 6014.0, 6612.0, 6622.0, 6633.0, 6733.0, 6880.0, 7158.0, 7334.0, 7342.0, 7416.0, 7419.0, 7762.0, 7766.0, 8187.0, 8195.0, 8363.0, 9025.0, 9070.0, 9315.0, 9530.0, 9581.0, 9837.0, 10200.0, 10363.0, 11165.0, 22824.0, 22849.0, 22861.0, 23028.0, 23077.0, 26039.0, 26278.0, 26575.0, 27300.0, 29086.0, 29089.0, 29118.0, 29887.0, 54112.0, 54332.0, 54386.0, 54778.0, 54904.0, 55140.0, 55190.0, 55212.0, 55352.0, 55827.0, 55859.0, 55907.0, 55922.0, 56271.0, 57095.0, 57209.0, 57343.0, 57679.0, 64110.0, 64426.0, 64789.0, 79068.0, 79673.0, 79698.0, 79871.0, 79918.0, 79986.0, 80034.0, 83990.0, 84072.0, 84525.0, 84707.0, 84792.0, 84897.0, 84944.0, 90075.0, 90417.0, 90637.0, 113802.0, 114821.0, 114928.0, 125919.0, 126272.0, 134701.0, 135112.0, 140597.0, 140691.0, 140883.0, 148198.0, 152006.0, 153527.0, 158399.0, 162655.0, 163255.0, 199704.0, 203523.0, 219749.0, 219844.0, 220202.0, 221336.0, 221895.0, 256309.0, 266812.0, 284306.0, 286205.0, 339287.0, 340543.0, 402055.0, 440603.0, 100528062.0 
GO:0005737 CC 3.98e-07 119/471  4724/29107 D02 cytoplasm                                92.0, 384.0, 403.0, 631.0, 659.0, 891.0, 2254.0, 2259.0, 2560.0, 2617.0, 2743.0, 2868.0, 2932.0, 2977.0, 3251.0, 3326.0, 3964.0, 4139.0, 4168.0, 4591.0, 4738.0, 5007.0, 5218.0, 5478.0, 5550.0, 5601.0, 5824.0, 5889.0, 6014.0, 6328.0, 6456.0, 6491.0, 6612.0, 6622.0, 6638.0, 6733.0, 6857.0, 7158.0, 7334.0, 7532.0, 7533.0, 8195.0, 8526.0, 9108.0, 9217.0, 9240.0, 9315.0, 9397.0, 9472.0, 9530.0, 9793.0, 9829.0, 9837.0, 10007.0, 10056.0, 10059.0, 10243.0, 10376.0, 10653.0, 11075.0, 11165.0, 22824.0, 22849.0, 22911.0, 22950.0, 23077.0, 23365.0, 23534.0, 26278.0, 26575.0, 29086.0, 29118.0, 54112.0, 54386.0, 54765.0, 54778.0, 55140.0, 55190.0, 55750.0, 55816.0, 55827.0, 55859.0, 55885.0, 56271.0, 56521.0, 57095.0, 60682.0, 64112.0, 65055.0, 66036.0, 79068.0, 79833.0, 79871.0, 83990.0, 84280.0, 84306.0, 84525.0, 84707.0, 84908.0, 84944.0, 84984.0, 90417.0, 90637.0, 113802.0, 114821.0, 114928.0, 117245.0, 130574.0, 134957.0, 135295.0, 140691.0, 163255.0, 219844.0, 286205.0, 340542.0, 402055.0, 552889.0, 100131187.0, 100528062.0 
GO:0000221 CC 4.50e-06   4/471     8/29107 D05 vacuolar proton-transporting V-type ATPase, V1 domain 523.0, 526.0, 528.0, 529.0 
GO:0005654 CC 4.66e-06  97/471  3805/29107 D02 nucleoplasm                              403.0, 523.0, 659.0, 891.0, 1993.0, 2932.0, 3326.0, 4175.0, 4692.0, 4704.0, 4738.0, 5007.0, 5218.0, 5432.0, 5567.0, 5601.0, 5695.0, 5710.0, 5719.0, 5824.0, 5889.0, 6323.0, 6612.0, 6633.0, 6638.0, 6733.0, 6827.0, 6880.0, 7158.0, 7182.0, 7334.0, 7342.0, 8363.0, 8526.0, 8799.0, 8945.0, 9025.0, 9070.0, 9240.0, 9837.0, 9917.0, 10102.0, 10200.0, 10940.0, 10962.0, 22849.0, 22861.0, 22950.0, 23028.0, 23077.0, 23177.0, 25875.0, 26039.0, 26061.0, 27042.0, 29086.0, 29089.0, 54386.0, 54778.0, 54904.0, 55008.0, 55102.0, 55352.0, 55651.0, 55703.0, 55759.0, 55812.0, 55827.0, 55907.0, 55922.0, 56271.0, 56311.0, 63939.0, 64426.0, 64769.0, 64789.0, 65260.0, 79068.0, 79833.0, 79871.0, 79918.0, 80823.0, 81889.0, 83990.0, 84280.0, 84897.0, 91368.0, 118460.0, 126272.0, 135295.0, 152006.0, 163255.0, 169981.0, 221895.0, 286205.0, 339287.0, 100528062.0 
GO:0030424 CC 6.70e-06  18/471   324/29107 D05 axon                                     885.0, 2566.0, 2617.0, 2932.0, 3747.0, 4897.0, 6323.0, 6326.0, 6328.0, 6332.0, 6622.0, 6857.0, 6860.0, 22876.0, 23077.0, 26278.0, 51062.0, 55605.0 
GO:0005743 CC 1.15e-05  20/471   404/29107 D05 mitochondrial inner membrane             291.0, 1337.0, 1349.0, 4714.0, 4725.0, 6622.0, 8604.0, 9016.0, 9551.0, 25875.0, 51263.0, 51649.0, 54460.0, 55744.0, 55750.0, 55967.0, 65005.0, 133308.0, 728568.0, 100287932.0 
GO:0016469 CC 1.66e-05   3/471     4/29107 D03 proton-transporting two-sector ATPase complex 523.0, 528.0, 529.0 
GO:0031305 CC 4.84e-05   6/471    41/29107 D06 integral component of mitochondrial inner membrane 28958.0, 55744.0, 55750.0, 63933.0, 94081.0, 100287932.0 
GO:0045202 CC 1.32e-04  18/471   407/29107 D03 synapse                                  1404.0, 2557.0, 2560.0, 2566.0, 2743.0, 2744.0, 3747.0, 4649.0, 6014.0, 6860.0, 8825.0, 10313.0, 22849.0, 26575.0, 29767.0, 79608.0, 130574.0, 375567.0 
GO:0001518 CC 1.36e-04   4/471    17/29107 D07 voltage-gated sodium channel complex     6323.0, 6326.0, 6328.0, 6332.0 
GO:0005515 MF 5.95e-20 299/471 12418/29107 D02 protein binding                          92.0, 291.0, 384.0, 403.0, 523.0, 526.0, 528.0, 529.0, 631.0, 659.0, 673.0, 885.0, 891.0, 1337.0, 1349.0, 1993.0, 2132.0, 2173.0, 2259.0, 2566.0, 2617.0, 2743.0, 2744.0, 2932.0, 2941.0, 2977.0, 2983.0, 3251.0, 3326.0, 3479.0, 3964.0, 4139.0, 4168.0, 4175.0, 4190.0, 4232.0, 4591.0, 4649.0, 4674.0, 4675.0, 4692.0, 4704.0, 4725.0, 4738.0, 4897.0, 5007.0, 5066.0, 5144.0, 5218.0, 5230.0, 5432.0, 5478.0, 5550.0, 5567.0, 5601.0, 5695.0, 5710.0, 5824.0, 5874.0, 5889.0, 6014.0, 6326.0, 6456.0, 6491.0, 6612.0, 6622.0, 6633.0, 6638.0, 6733.0, 6785.0, 6827.0, 6857.0, 6860.0, 6880.0, 7158.0, 7182.0, 7334.0, 7342.0, 7416.0, 7432.0, 7504.0, 7532.0, 7533.0, 7766.0, 7857.0, 8187.0, 8195.0, 8363.0, 8604.0, 8799.0, 8825.0, 8945.0, 9025.0, 9070.0, 9108.0, 9217.0, 9240.0, 9315.0, 9372.0, 9378.0, 9397.0, 9472.0, 9530.0, 9547.0, 9729.0, 9793.0, 9882.0, 9892.0, 9896.0, 9917.0, 10007.0, 10056.0, 10059.0, 10069.0, 10102.0, 10200.0, 10243.0, 10313.0, 10363.0, 10376.0, 10447.0, 10564.0, 10687.0, 10940.0, 10962.0, 10969.0, 11075.0, 11127.0, 11165.0, 22849.0, 22861.0, 22876.0, 22911.0, 22920.0, 22930.0, 22950.0, 23028.0, 23077.0, 23158.0, 23177.0, 23365.0, 23534.0, 23710.0, 25875.0, 25977.0, 26039.0, 26045.0, 26061.0, 26575.0, 27042.0, 27067.0, 27300.0, 27346.0, 28958.0, 29086.0, 29089.0, 29106.0, 29118.0, 29767.0, 29887.0, 51062.0, 51209.0, 51256.0, 51382.0, 51649.0, 51652.0, 54331.0, 54332.0, 54386.0, 54497.0, 54704.0, 54765.0, 54778.0, 54806.0, 54865.0, 54904.0, 55117.0, 55140.0, 55190.0, 55212.0, 55322.0, 55352.0, 55605.0, 55651.0, 55750.0, 55759.0, 55812.0, 55827.0, 55859.0, 55885.0, 55922.0, 55967.0, 56271.0, 56521.0, 56993.0, 57182.0, 57209.0, 57213.0, 57343.0, 57403.0, 57679.0, 59349.0, 63908.0, 63933.0, 63939.0, 64110.0, 64112.0, 64145.0, 64426.0, 64756.0, 64769.0, 64860.0, 65005.0, 65055.0, 65260.0, 66036.0, 79158.0, 79673.0, 79698.0, 79699.0, 79794.0, 79833.0, 79871.0, 79918.0, 79986.0, 80335.0, 80823.0, 83693.0, 83990.0, 84072.0, 84278.0, 84280.0, 84306.0, 84317.0, 84319.0, 84525.0, 84707.0, 84792.0, 84897.0, 84908.0, 84984.0, 90417.0, 90637.0, 90957.0, 91368.0, 92703.0, 93974.0, 94081.0, 112611.0, 113802.0, 114880.0, 114928.0, 115827.0, 116832.0, 123228.0, 125113.0, 125919.0, 126272.0, 128977.0, 130574.0, 133308.0, 134701.0, 135112.0, 135154.0, 140691.0, 145773.0, 152006.0, 153527.0, 158866.0, 163255.0, 164832.0, 169981.0, 203523.0, 204962.0, 219749.0, 219844.0, 220202.0, 221895.0, 253782.0, 256309.0, 257194.0, 266812.0, 284306.0, 285533.0, 285855.0, 286205.0, 339287.0, 339804.0, 340542.0, 340543.0, 375567.0, 401474.0, 440603.0, 550643.0, 552889.0, 728568.0, 100287932.0, 100528062.0, 107080638.0 
GO:0046961 MF 5.72e-06   5/471    17/29107 D08 proton-transporting ATPase activity, rotational mechanism 523.0, 526.0, 528.0, 529.0, 51382.0 
GO:0004930 MF 2.08e-05   0/471   684/29107 D04 G protein-coupled receptor activity       
```
