## Supplementary material for "Transcriptional and genetic sex differences for schizophrenia across the dorsolateral prefrontal cortex, hippocampus, and caudate nucleus": Data S4: GO_analysis_module_grey60.txt

```
GO:0045087 BP 1.61e-37  59/428   461/29107 D06 innate immune response                   558.0, 684.0, 695.0, 712.0, 713.0, 714.0, 717.0, 1436.0, 1524.0, 1535.0, 1536.0, 2000.0, 2207.0, 2209.0, 3055.0, 3663.0, 3684.0, 4064.0, 4067.0, 4600.0, 4688.0, 5294.0, 6039.0, 6850.0, 7096.0, 7098.0, 7100.0, 8635.0, 8832.0, 9450.0, 10333.0, 10346.0, 10475.0, 11027.0, 23547.0, 23643.0, 27350.0, 29108.0, 51284.0, 51296.0, 51311.0, 54625.0, 58484.0, 60489.0, 79626.0, 80231.0, 81622.0, 81793.0, 84868.0, 89790.0, 113277.0, 114548.0, 115004.0, 122618.0, 151636.0, 200316.0, 219972.0, 340205.0, 653361.0 
GO:0002181 BP 2.13e-30  28/428    85/29107 D08 cytoplasmic translation                  3921.0, 4736.0, 6124.0, 6130.0, 6136.0, 6137.0, 6147.0, 6152.0, 6155.0, 6156.0, 6157.0, 6159.0, 6161.0, 6168.0, 6169.0, 6171.0, 6188.0, 6191.0, 6201.0, 6202.0, 6205.0, 6208.0, 6223.0, 6228.0, 6232.0, 9349.0, 11224.0, 25873.0 
GO:0006954 BP 5.66e-30  48/428   387/29107 D04 inflammatory response                    140.0, 199.0, 558.0, 718.0, 719.0, 1230.0, 1234.0, 1240.0, 1436.0, 1524.0, 1535.0, 1536.0, 2350.0, 3055.0, 3552.0, 3606.0, 3663.0, 3683.0, 3689.0, 3965.0, 4064.0, 4065.0, 4261.0, 4973.0, 5294.0, 5724.0, 6348.0, 7040.0, 7096.0, 7098.0, 7100.0, 9450.0, 10312.0, 10333.0, 23166.0, 23643.0, 29108.0, 29760.0, 51284.0, 51311.0, 57413.0, 58484.0, 64581.0, 81793.0, 84695.0, 84868.0, 114548.0, 122618.0 
GO:0006955 BP 2.61e-22  36/428   298/29107 D02 immune response                          714.0, 718.0, 920.0, 942.0, 1075.0, 1230.0, 1234.0, 1240.0, 1520.0, 1524.0, 1880.0, 2209.0, 2214.0, 2533.0, 3113.0, 3117.0, 3122.0, 3123.0, 3394.0, 3552.0, 3937.0, 4065.0, 4261.0, 5724.0, 6693.0, 7096.0, 7409.0, 7454.0, 7940.0, 8477.0, 10261.0, 10333.0, 10346.0, 57817.0, 80380.0, 81793.0 
GO:0032760 BP 3.37e-22  24/428   103/29107 D09 positive regulation of tumor necrosis factor production 1535.0, 1536.0, 3552.0, 3965.0, 4938.0, 4939.0, 5336.0, 5724.0, 5788.0, 6348.0, 6693.0, 6850.0, 7096.0, 7098.0, 7305.0, 8832.0, 11027.0, 23643.0, 29108.0, 54440.0, 64170.0, 64581.0, 84868.0, 113277.0 
GO:0006412 BP 9.75e-21  29/428   195/29107 D07 translation                              3921.0, 4736.0, 6124.0, 6130.0, 6136.0, 6137.0, 6147.0, 6152.0, 6155.0, 6156.0, 6157.0, 6159.0, 6161.0, 6168.0, 6169.0, 6171.0, 6181.0, 6188.0, 6191.0, 6201.0, 6202.0, 6205.0, 6208.0, 6223.0, 6228.0, 6232.0, 9349.0, 11224.0, 25873.0 
GO:0002250 BP 5.11e-20  28/428   189/29107 D03 adaptive immune response                 695.0, 920.0, 942.0, 1520.0, 1524.0, 1880.0, 3108.0, 3109.0, 3111.0, 3113.0, 3115.0, 3117.0, 3122.0, 3903.0, 4067.0, 5294.0, 6494.0, 6850.0, 7462.0, 8832.0, 10859.0, 11006.0, 11024.0, 11119.0, 80380.0, 81622.0, 84868.0, 89790.0 
GO:0032755 BP 2.82e-19  21/428    93/29107 D08 positive regulation of interleukin-6 production 199.0, 972.0, 1535.0, 3552.0, 3570.0, 3965.0, 5336.0, 5724.0, 6850.0, 7096.0, 7098.0, 7305.0, 10333.0, 11027.0, 29108.0, 51284.0, 51311.0, 64170.0, 64581.0, 113277.0, 388325.0 
GO:0007165 BP 1.45e-14  53/428  1075/29107 D04 signal transduction                      140.0, 558.0, 718.0, 834.0, 920.0, 944.0, 945.0, 963.0, 1019.0, 1436.0, 1439.0, 1441.0, 1796.0, 2004.0, 2209.0, 3123.0, 3635.0, 3683.0, 4067.0, 5023.0, 5025.0, 5880.0, 6494.0, 6693.0, 7046.0, 7096.0, 7098.0, 7305.0, 9535.0, 9938.0, 10333.0, 10859.0, 11027.0, 11035.0, 27071.0, 27181.0, 27306.0, 29108.0, 51816.0, 54360.0, 54518.0, 55843.0, 57010.0, 57413.0, 58191.0, 64333.0, 64926.0, 79890.0, 83478.0, 112616.0, 114548.0, 117289.0, 201176.0 
GO:0032729 BP 1.37e-13  15/428    72/29107 D08 positive regulation of interferon-gamma production 3113.0, 3115.0, 3394.0, 3606.0, 3965.0, 7098.0, 10148.0, 10859.0, 11119.0, 29108.0, 51284.0, 51311.0, 54440.0, 64581.0, 84868.0 
GO:0019886 BP 2.60e-13  11/428    30/29107 D05 antigen processing and presentation of exogenous peptide antigen via MHC class II 972.0, 1520.0, 2207.0, 3108.0, 3109.0, 3111.0, 3113.0, 3115.0, 3117.0, 3122.0, 3123.0 
GO:0032731 BP 2.74e-13  14/428    62/29107 D09 positive regulation of interleukin-1 beta production 834.0, 841.0, 3965.0, 4332.0, 6348.0, 7305.0, 10333.0, 11027.0, 29108.0, 51311.0, 58484.0, 64581.0, 113277.0, 114548.0 
GO:0051607 BP 4.79e-13  22/428   205/29107 D07 defense response to virus                684.0, 3663.0, 3687.0, 4600.0, 4938.0, 4939.0, 5788.0, 6039.0, 7098.0, 10346.0, 10859.0, 11035.0, 27350.0, 29108.0, 51284.0, 51311.0, 60489.0, 64170.0, 81622.0, 115004.0, 151636.0, 200316.0 
GO:0002381 BP 6.48e-13   9/428    17/29107 D07 immunoglobulin production involved in immunoglobulin-mediated immune response 3108.0, 3109.0, 3111.0, 3113.0, 3115.0, 3117.0, 3122.0, 3123.0, 202309.0 
GO:0050853 BP 7.08e-12  11/428    39/29107 D10 B cell receptor signaling pathway        695.0, 3071.0, 4067.0, 4332.0, 5336.0, 5777.0, 5788.0, 6850.0, 7462.0, 29760.0, 89857.0 
GO:0050870 BP 2.06e-11  10/428    32/29107 D08 positive regulation of T cell activation 920.0, 3108.0, 3109.0, 3111.0, 3113.0, 3115.0, 3117.0, 3122.0, 3123.0, 29108.0 
GO:0002503 BP 2.38e-11   8/428    16/29107 D08 peptide antigen assembly with MHC class II protein complex 3108.0, 3109.0, 3111.0, 3113.0, 3115.0, 3117.0, 3122.0, 3123.0 
GO:0051092 BP 1.14e-10  17/428   152/29107 D12 positive regulation of NF-kappaB transcription factor activity 695.0, 1524.0, 3606.0, 3965.0, 5336.0, 6188.0, 7098.0, 10333.0, 10346.0, 10475.0, 11035.0, 29108.0, 58484.0, 64170.0, 64581.0, 84433.0, 114548.0 
GO:0007166 BP 1.73e-10  20/428   225/29107 D05 cell surface receptor signaling pathway  154.0, 920.0, 942.0, 1230.0, 1234.0, 1796.0, 2209.0, 2214.0, 3597.0, 5788.0, 6693.0, 10261.0, 10800.0, 11024.0, 23643.0, 27180.0, 29121.0, 80380.0, 221188.0, 284021.0 
GO:0002224 BP 2.21e-10   8/428    20/29107 D07 toll-like receptor signaling pathway     1520.0, 5336.0, 7096.0, 7100.0, 10333.0, 51284.0, 51311.0, 81793.0 
GO:0006968 BP 2.68e-10  11/428    53/29107 D04 cellular defense response                1234.0, 1524.0, 4332.0, 4688.0, 6693.0, 7305.0, 10312.0, 10578.0, 10871.0, 23643.0, 653361.0 
GO:0032722 BP 4.12e-10  10/428    42/29107 D08 positive regulation of chemokine production 199.0, 972.0, 1436.0, 3570.0, 3606.0, 7098.0, 29108.0, 51284.0, 64170.0, 84868.0 
GO:0071222 BP 5.55e-10  17/428   168/29107 D06 cellular response to lipopolysaccharide  558.0, 834.0, 942.0, 1019.0, 1234.0, 1524.0, 3394.0, 3552.0, 4064.0, 4360.0, 10859.0, 23643.0, 29108.0, 57817.0, 80380.0, 84868.0, 114548.0 
GO:0042742 BP 5.93e-10  15/428   126/29107 D06 defense response to bacterium            2207.0, 3394.0, 4938.0, 4939.0, 6693.0, 6850.0, 7098.0, 7100.0, 10333.0, 10578.0, 23166.0, 51316.0, 57817.0, 58484.0, 219972.0 
GO:0034154 BP 6.72e-10   5/428     5/29107 D08 toll-like receptor 7 signaling pathway   51284.0, 81622.0, 84868.0, 118788.0, 388325.0 
GO:0042102 BP 9.08e-10  11/428    59/29107 D09 positive regulation of T cell proliferation 199.0, 942.0, 3071.0, 3109.0, 3113.0, 3115.0, 5788.0, 54440.0, 80380.0, 84433.0, 84868.0 
GO:0032743 BP 1.12e-09   9/428    34/29107 D08 positive regulation of interleukin-2 production 920.0, 942.0, 3552.0, 5336.0, 5788.0, 6188.0, 54440.0, 64581.0, 84433.0 
GO:0006935 BP 1.31e-09  14/428   113/29107 D03 chemotaxis                               719.0, 1230.0, 1234.0, 1240.0, 1524.0, 1794.0, 3071.0, 3965.0, 5724.0, 6348.0, 6693.0, 10800.0, 58191.0, 112616.0 
GO:0032757 BP 1.59e-09  11/428    62/29107 D08 positive regulation of interleukin-8 production 972.0, 3965.0, 6850.0, 7096.0, 7098.0, 7100.0, 11027.0, 29108.0, 51284.0, 51311.0, 64581.0 
GO:0031663 BP 1.96e-09   9/428    36/29107 D06 lipopolysaccharide-mediated signaling pathway 3055.0, 3606.0, 4067.0, 5336.0, 5724.0, 6348.0, 6688.0, 7040.0, 23643.0 
GO:0006911 BP 2.54e-09   8/428    26/29107 D07 phagocytosis, engulfment                 199.0, 2209.0, 3684.0, 3689.0, 4481.0, 9938.0, 51411.0, 54209.0 
GO:0019221 BP 3.18e-09  15/428   142/29107 D06 cytokine-mediated signaling pathway      1230.0, 1436.0, 1441.0, 3055.0, 3552.0, 3570.0, 3587.0, 3597.0, 3663.0, 5777.0, 10148.0, 10859.0, 11024.0, 11027.0, 23547.0 
GO:0050850 BP 3.92e-09   7/428    18/29107 D08 positive regulation of calcium-mediated signaling 920.0, 5025.0, 5336.0, 6348.0, 6850.0, 54209.0, 64581.0 
GO:0001774 BP 4.92e-09   8/428    28/29107 D06 microglial cell activation               199.0, 712.0, 3684.0, 3689.0, 7096.0, 7098.0, 10333.0, 54209.0 
GO:0007155 BP 5.09e-09  27/428   488/29107 D02 cell adhesion                            920.0, 945.0, 953.0, 1230.0, 1441.0, 1524.0, 2350.0, 3055.0, 3683.0, 3684.0, 3687.0, 3689.0, 3695.0, 3921.0, 4814.0, 5239.0, 6404.0, 10232.0, 11314.0, 22915.0, 23166.0, 27180.0, 27181.0, 57091.0, 89790.0, 114132.0, 100049587.0 
GO:0032735 BP 6.83e-09   9/428    41/29107 D08 positive regulation of interleukin-12 production 3394.0, 3663.0, 3965.0, 5336.0, 6850.0, 7098.0, 7805.0, 64581.0, 388325.0 
GO:0042130 BP 6.83e-09   9/428    41/29107 D09 negative regulation of T cell proliferation 942.0, 3123.0, 5777.0, 6693.0, 10859.0, 11006.0, 11326.0, 80380.0, 84868.0 
GO:0032689 BP 8.58e-09   9/428    42/29107 D08 negative regulation of interferon-gamma production 558.0, 3123.0, 3965.0, 7805.0, 10859.0, 11006.0, 64115.0, 80380.0, 84868.0 
GO:0032930 BP 9.30e-09   7/428    20/29107 D08 positive regulation of superoxide anion generation 1535.0, 3684.0, 3689.0, 6850.0, 7040.0, 7305.0, 64581.0 
GO:0007229 BP 1.25e-08  12/428    93/29107 D06 integrin-mediated signaling pathway      2533.0, 3055.0, 3683.0, 3684.0, 3687.0, 3689.0, 3695.0, 5341.0, 6850.0, 7409.0, 83706.0, 84106.0 
GO:1904141 BP 1.38e-08   5/428     7/29107 D10 positive regulation of microglial cell migration 1524.0, 5025.0, 6348.0, 54209.0, 64805.0 
GO:0001775 BP 1.54e-08   6/428    13/29107 D02 cell activation                          5336.0, 6348.0, 6850.0, 7096.0, 10333.0, 64581.0 
GO:0045730 BP 1.54e-08   6/428    13/29107 D02 respiratory burst                        1535.0, 1536.0, 4688.0, 4689.0, 653361.0, 654817.0 
GO:0051056 BP 1.58e-08  13/428   115/29107 D07 regulation of small GTPase mediated signal transduction 1794.0, 6494.0, 7409.0, 23526.0, 50619.0, 55843.0, 64333.0, 81704.0, 89846.0, 117289.0, 201176.0, 221472.0, 257106.0 
GO:0043123 BP 1.87e-08  16/428   186/29107 D08 positive regulation of I-kappaB kinase/NF-kappaB signaling 684.0, 834.0, 841.0, 843.0, 920.0, 972.0, 3123.0, 3965.0, 7098.0, 10333.0, 10346.0, 10475.0, 64170.0, 64581.0, 84433.0, 113277.0 
GO:0051897 BP 2.64e-08  13/428   120/29107 D08 positive regulation of protein kinase B signaling 558.0, 1524.0, 3059.0, 3606.0, 5025.0, 5294.0, 6348.0, 7040.0, 7046.0, 10855.0, 23533.0, 57091.0, 64805.0 
GO:0038095 BP 2.83e-08   7/428    23/29107 D08 Fc-epsilon receptor signaling pathway    695.0, 2207.0, 4067.0, 5336.0, 6850.0, 7409.0, 23547.0 
GO:0030031 BP 2.83e-08   7/428    23/29107 D05 cell projection assembly                 399.0, 822.0, 3071.0, 5880.0, 23191.0, 64098.0, 85477.0 
GO:0034138 BP 3.63e-08   5/428     8/29107 D08 toll-like receptor 3 signaling pathway   4938.0, 7098.0, 81622.0, 84868.0, 388325.0 
GO:0016064 BP 4.37e-08   6/428    15/29107 D06 immunoglobulin mediated immune response  972.0, 2207.0, 3635.0, 10312.0, 51311.0, 64170.0 
GO:0150062 BP 4.61e-08   4/428     4/29107 D07 complement-mediated synapse pruning      712.0, 718.0, 3684.0, 54209.0 
GO:0071226 BP 4.61e-08   4/428     4/29107 D05 cellular response to molecule of fungal origin 695.0, 6850.0, 64581.0, 388325.0 
GO:0032753 BP 5.41e-08   7/428    25/29107 D08 positive regulation of interleukin-4 production 942.0, 2207.0, 3965.0, 6850.0, 54440.0, 84868.0, 114548.0 
GO:0006952 BP 1.01e-07  10/428    72/29107 D03 defense response                         1441.0, 1536.0, 4600.0, 6039.0, 7454.0, 8832.0, 10800.0, 11024.0, 11027.0, 114548.0 
GO:0070374 BP 1.33e-07  16/428   214/29107 D09 positive regulation of ERK1 and ERK2 cascade 920.0, 972.0, 1230.0, 1436.0, 1880.0, 3123.0, 3965.0, 5031.0, 5788.0, 6348.0, 7040.0, 29108.0, 54209.0, 64170.0, 84868.0, 388325.0 
GO:0030889 BP 1.56e-07   6/428    18/29107 D09 negative regulation of B cell proliferation 695.0, 3635.0, 4067.0, 4332.0, 7305.0, 11314.0 
GO:0046598 BP 2.88e-07   5/428    11/29107 D06 positive regulation of viral entry into host cell 920.0, 972.0, 3123.0, 3965.0, 10475.0 
GO:0002755 BP 3.18e-07   6/428    20/29107 D08 MyD88-dependent toll-like receptor signaling pathway 695.0, 7096.0, 7100.0, 10333.0, 51311.0, 81793.0 
GO:0048678 BP 4.35e-07   7/428    33/29107 D04 response to axon injury                  199.0, 4067.0, 5025.0, 5336.0, 7305.0, 54209.0, 64805.0 
GO:0007169 BP 4.87e-07  12/428   129/29107 D07 transmembrane receptor protein tyrosine kinase signaling pathway 558.0, 920.0, 1436.0, 1796.0, 3055.0, 3937.0, 4067.0, 6850.0, 10019.0, 29760.0, 57091.0, 115727.0 
GO:0030225 BP 5.97e-07   6/428    22/29107 D06 macrophage differentiation               841.0, 920.0, 1436.0, 3123.0, 6688.0, 139716.0 
GO:0042554 BP 5.97e-07   6/428    22/29107 D05 superoxide anion generation              1535.0, 1536.0, 4688.0, 4689.0, 653361.0, 654817.0 
GO:1901224 BP 7.68e-07   9/428    69/29107 D08 positive regulation of NIK/NF-kappaB signaling 942.0, 3606.0, 3965.0, 6188.0, 7098.0, 7805.0, 51284.0, 54209.0, 84868.0 
GO:0002862 BP 7.97e-07   6/428    23/29107 D08 negative regulation of inflammatory response to antigenic stimulus 3055.0, 3123.0, 4067.0, 6850.0, 54209.0, 79651.0 
GO:0050731 BP 8.54e-07  10/428    90/29107 D10 positive regulation of peptidyl-tyrosine phosphorylation 920.0, 972.0, 3059.0, 3570.0, 5336.0, 5788.0, 6850.0, 7040.0, 54209.0, 64581.0 
GO:0006898 BP 8.70e-07   9/428    70/29107 D06 receptor-mediated endocytosis            154.0, 3684.0, 3689.0, 4360.0, 4481.0, 23166.0, 58191.0, 201176.0, 283420.0 
GO:0097028 BP 1.21e-06   5/428    14/29107 D06 dendritic cell differentiation           558.0, 3394.0, 4067.0, 10859.0, 54209.0 
GO:0035589 BP 1.21e-06   5/428    14/29107 D07 G protein-coupled purinergic nucleotide receptor signaling pathway 2857.0, 5031.0, 5724.0, 53829.0, 64805.0 
GO:0097190 BP 1.57e-06   8/428    56/29107 D05 apoptotic signaling pathway              695.0, 834.0, 841.0, 843.0, 3684.0, 5025.0, 7305.0, 11035.0 
GO:0032720 BP 1.76e-06   9/428    76/29107 D09 negative regulation of tumor necrosis factor production 558.0, 945.0, 3965.0, 5777.0, 10859.0, 23547.0, 54209.0, 64115.0, 84868.0 
GO:0034142 BP 1.79e-06   5/428    15/29107 D08 toll-like receptor 4 signaling pathway   4067.0, 4938.0, 23643.0, 118788.0, 388325.0 
GO:0032733 BP 2.07e-06   7/428    41/29107 D08 positive regulation of interleukin-10 production 3965.0, 5336.0, 6850.0, 29108.0, 54209.0, 54440.0, 64581.0 
GO:0008360 BP 2.27e-06  12/428   149/29107 D06 regulation of cell shape                 399.0, 1436.0, 3055.0, 3689.0, 5880.0, 6348.0, 7940.0, 23191.0, 55843.0, 89846.0, 91010.0, 221472.0 
GO:0010628 BP 2.40e-06  22/428   472/29107 D06 positive regulation of gene expression   972.0, 3552.0, 3687.0, 3965.0, 4094.0, 5336.0, 6188.0, 6201.0, 6348.0, 6688.0, 7040.0, 7046.0, 7098.0, 7305.0, 9349.0, 10333.0, 10859.0, 29760.0, 54209.0, 64115.0, 64581.0, 338773.0 
GO:0019722 BP 2.45e-06   9/428    79/29107 D07 calcium-mediated signaling               695.0, 1230.0, 1234.0, 1524.0, 5025.0, 5336.0, 6348.0, 7462.0, 64805.0 
GO:0071639 BP 2.57e-06   5/428    16/29107 D09 positive regulation of monocyte chemotactic protein-1 production 3965.0, 4938.0, 6850.0, 8832.0, 64581.0 
GO:0007159 BP 2.80e-06   6/428    28/29107 D04 leukocyte cell-cell adhesion             3683.0, 3689.0, 4973.0, 5788.0, 6850.0, 83706.0 
GO:0050829 BP 3.03e-06   9/428    81/29107 D07 defense response to Gram-negative bacterium 834.0, 920.0, 3570.0, 6039.0, 6156.0, 6223.0, 29108.0, 54209.0, 219972.0 
GO:0006959 BP 3.05e-06   8/428    61/29107 D03 humoral immune response                  240.0, 1880.0, 3123.0, 5699.0, 6480.0, 10148.0, 29760.0, 54209.0 
GO:0002283 BP 3.08e-06   4/428     8/29107 D07 neutrophil activation involved in immune response 2207.0, 6850.0, 7305.0, 11027.0 
GO:0098883 BP 3.08e-06   4/428     8/29107 D06 synapse pruning                          712.0, 713.0, 714.0, 1524.0 
GO:0031666 BP 3.08e-06   4/428     8/29107 D07 positive regulation of lipopolysaccharide-mediated signaling pathway 4064.0, 9450.0, 23643.0, 388325.0 
GO:0150064 BP 3.16e-06   3/428     3/29107 D04 vertebrate eye-specific patterning       712.0, 718.0, 3684.0 
GO:0030316 BP 4.30e-06   6/428    30/29107 D06 osteoclast differentiation               1436.0, 1880.0, 7305.0, 10312.0, 54209.0, 126014.0 
GO:0050921 BP 4.91e-06   5/428    18/29107 D06 positive regulation of chemotaxis        199.0, 7040.0, 54209.0, 56670.0, 64805.0 
GO:0002230 BP 5.26e-06   6/428    31/29107 D08 positive regulation of defense response to virus by host 10859.0, 29108.0, 60489.0, 115004.0, 151636.0, 200316.0 
GO:0030218 BP 5.36e-06   7/428    47/29107 D05 erythrocyte differentiation              3059.0, 4067.0, 6208.0, 6223.0, 6688.0, 6886.0, 10320.0 
GO:0071407 BP 7.14e-06   7/428    49/29107 D05 cellular response to organic cyclic compound 841.0, 1535.0, 3606.0, 4481.0, 6348.0, 7040.0, 53829.0 
GO:0042110 BP 7.14e-06   7/428    49/29107 D05 T cell activation                        841.0, 920.0, 5294.0, 5788.0, 7454.0, 8832.0, 64581.0 
GO:0050852 BP 7.99e-06   9/428    91/29107 D10 T cell receptor signaling pathway        2533.0, 3115.0, 3123.0, 3635.0, 3937.0, 5336.0, 5788.0, 11119.0, 84106.0 
GO:0002223 BP 8.68e-06   5/428    20/29107 D11 stimulatory C-type lectin receptor signaling pathway 4067.0, 5336.0, 6850.0, 7305.0, 64581.0 
GO:0071346 BP 8.74e-06   9/428    92/29107 D06 cellular response to interferon-gamma    199.0, 834.0, 3113.0, 3394.0, 3965.0, 4360.0, 6348.0, 7098.0, 7454.0 
GO:0043315 BP 1.25e-05   3/428     4/29107 D11 positive regulation of neutrophil degranulation 3684.0, 3689.0, 5724.0 
GO:1904044 BP 1.25e-05   3/428     4/29107 D08 response to aldosterone                  1535.0, 1536.0, 6155.0 
GO:1904151 BP 1.25e-05   3/428     4/29107 D08 positive regulation of microglial cell mediated cytotoxicity 3684.0, 6688.0, 7305.0 
GO:0002282 BP 1.25e-05   3/428     4/29107 D07 microglial cell activation involved in immune response 1524.0, 7305.0, 54209.0 
GO:0002316 BP 1.25e-05   3/428     4/29107 D10 follicular B cell differentiation        3394.0, 5336.0, 6688.0 
GO:0038156 BP 1.25e-05   3/428     4/29107 D07 interleukin-3-mediated signaling pathway 1439.0, 2207.0, 6850.0 
GO:0002291 BP 1.25e-05   3/428     4/29107 D07 T cell activation via T cell receptor contact with antigen bound to MHC molecule on antigen presenting cell 3683.0, 10875.0, 54518.0 
GO:0002774 BP 1.25e-05   3/428     4/29107 D08 Fc receptor mediated inhibitory signaling pathway 4067.0, 10859.0, 11006.0 
GO:0046718 BP 1.35e-05   9/428    97/29107 D06 viral entry into host cell               558.0, 920.0, 942.0, 1234.0, 3695.0, 3921.0, 4360.0, 6404.0, 6510.0 
GO:0019370 BP 1.40e-05   4/428    11/29107 D08 leukotriene biosynthetic process         240.0, 241.0, 5321.0, 6850.0 
GO:0070723 BP 1.40e-05   4/428    11/29107 D06 response to cholesterol                  1234.0, 6348.0, 7040.0, 7046.0 
GO:0032693 BP 1.44e-05   5/428    22/29107 D08 negative regulation of interleukin-10 production 7305.0, 10859.0, 11006.0, 64115.0, 80380.0 
GO:0030593 BP 1.95e-05   8/428    78/29107 D09 neutrophil chemotaxis                    1441.0, 2207.0, 3071.0, 3689.0, 5294.0, 6348.0, 6850.0, 7409.0 
GO:0030168 BP 1.99e-05   7/428    57/29107 D03 platelet activation                      558.0, 5023.0, 5336.0, 6850.0, 7409.0, 64805.0, 340205.0 
GO:0045579 BP 2.08e-05   4/428    12/29107 D09 positive regulation of B cell differentiation 695.0, 3071.0, 3635.0, 6850.0 
GO:0060907 BP 2.08e-05   4/428    12/29107 D10 positive regulation of macrophage cytokine production 972.0, 5336.0, 7805.0, 10859.0 
GO:0060100 BP 2.08e-05   4/428    12/29107 D08 positive regulation of phagocytosis, engulfment 718.0, 3071.0, 5336.0, 54209.0 
GO:0032728 BP 2.11e-05   6/428    39/29107 D09 positive regulation of interferon-beta production 3663.0, 4938.0, 4939.0, 7098.0, 51284.0, 51311.0 
GO:0031295 BP 2.11e-05   6/428    39/29107 D09 T cell costimulation                     942.0, 4067.0, 5777.0, 7409.0, 80380.0, 84433.0 
GO:0050790 BP 2.15e-05  19/428   426/29107 D03 regulation of catalytic activity         241.0, 397.0, 695.0, 1019.0, 1794.0, 4688.0, 4689.0, 5866.0, 5880.0, 7454.0, 27128.0, 50619.0, 63940.0, 64407.0, 79890.0, 79958.0, 117289.0, 257106.0, 654817.0 
GO:0034341 BP 2.27e-05   5/428    24/29107 D05 response to interferon-gamma             684.0, 972.0, 4261.0, 8942.0, 58191.0 
GO:0097242 BP 2.97e-05   4/428    13/29107 D02 amyloid-beta clearance                   718.0, 3684.0, 3689.0, 4481.0 
GO:0010818 BP 2.97e-05   4/428    13/29107 D09 T cell chemotaxis                        1880.0, 5294.0, 6348.0, 58191.0 
GO:0043087 BP 3.08e-05   8/428    83/29107 D05 regulation of GTPase activity            7409.0, 29108.0, 55843.0, 64333.0, 64926.0, 89846.0, 201176.0, 221472.0 
GO:0002732 BP 3.09e-05   3/428     5/29107 D09 positive regulation of dendritic cell cytokine production 5336.0, 64581.0, 388325.0 
GO:0071396 BP 3.09e-05   3/428     5/29107 D05 cellular response to lipid               5336.0, 6850.0, 54209.0 
GO:0033004 BP 3.09e-05   3/428     5/29107 D07 negative regulation of mast cell activation 8832.0, 146722.0, 284021.0 
GO:0030890 BP 3.27e-05   6/428    42/29107 D09 positive regulation of B cell proliferation 972.0, 1880.0, 3071.0, 5788.0, 54440.0, 84433.0 
GO:0006909 BP 3.85e-05   7/428    63/29107 D05 phagocytosis                             558.0, 3394.0, 3683.0, 4688.0, 4689.0, 5031.0, 122618.0 
GO:0009611 BP 3.85e-05   7/428    63/29107 D03 response to wounding                     140.0, 1230.0, 1524.0, 3087.0, 7040.0, 10894.0, 57413.0 
GO:0031529 BP 4.11e-05   4/428    14/29107 D06 ruffle organization                      1436.0, 5341.0, 10312.0, 23191.0 
GO:0032703 BP 4.15e-05   5/428    27/29107 D08 negative regulation of interleukin-2 production 5788.0, 7805.0, 11006.0, 11326.0, 84868.0 
GO:0002376 BP 4.29e-05   6/428    44/29107 D01 immune system process                    3394.0, 3663.0, 4973.0, 10871.0, 11314.0, 146722.0 
GO:0045071 BP 4.29e-05   6/428    44/29107 D06 negative regulation of viral genome replication 684.0, 4938.0, 4939.0, 27350.0, 60489.0, 200316.0 
GO:0007249 BP 4.89e-05   6/428    45/29107 D06 I-kappaB kinase/NF-kappaB signaling      695.0, 11035.0, 51284.0, 51311.0, 64170.0, 84433.0 
GO:0034113 BP 4.99e-05   5/428    28/29107 D04 heterotypic cell-cell adhesion           3687.0, 3689.0, 3695.0, 4814.0, 5788.0 
GO:0010575 BP 4.99e-05   5/428    28/29107 D08 positive regulation of vascular endothelial growth factor production 718.0, 719.0, 3552.0, 7040.0, 10855.0 
GO:2000406 BP 5.53e-05   4/428    15/29107 D11 positive regulation of T cell migration  199.0, 6693.0, 29108.0, 81704.0 
GO:0032725 BP 5.53e-05   4/428    15/29107 D08 positive regulation of granulocyte macrophage colony-stimulating factor production 3606.0, 6850.0, 11027.0, 64170.0 
GO:0002281 BP 5.53e-05   4/428    15/29107 D06 macrophage activation involved in immune response 5336.0, 6850.0, 56670.0, 84868.0 
GO:0000028 BP 5.53e-05   4/428    15/29107 D08 ribosomal small subunit assembly         3921.0, 6208.0, 6223.0, 6232.0 
GO:0033630 BP 5.53e-05   4/428    15/29107 D06 positive regulation of cell adhesion mediated by integrin 3071.0, 5777.0, 6850.0, 64805.0 
GO:2000427 BP 6.11e-05   3/428     6/29107 D08 positive regulation of apoptotic cell clearance 717.0, 718.0, 146722.0 
GO:0043305 BP 6.11e-05   3/428     6/29107 D11 negative regulation of mast cell degranulation 3965.0, 8832.0, 11314.0 
GO:0050766 BP 6.29e-05   6/428    47/29107 D07 positive regulation of phagocytosis      1535.0, 1794.0, 2207.0, 29108.0, 54209.0, 64581.0 
GO:0008284 BP 6.94e-05  20/428   505/29107 D05 positive regulation of cell population proliferation 199.0, 942.0, 1019.0, 1436.0, 2350.0, 3055.0, 3059.0, 3570.0, 3597.0, 3687.0, 4067.0, 5777.0, 5880.0, 6191.0, 7040.0, 7046.0, 9349.0, 10312.0, 51316.0, 64581.0 
GO:0007202 BP 7.07e-05   5/428    30/29107 D09 activation of phospholipase C activity   942.0, 5031.0, 5330.0, 64805.0, 115727.0 
GO:0061760 BP 7.29e-05   4/428    16/29107 D07 antifungal innate immune response        1524.0, 5336.0, 64170.0, 64581.0 
GO:0030335 BP 7.38e-05  13/428   244/29107 D07 positive regulation of cell migration    199.0, 1230.0, 1436.0, 3687.0, 4067.0, 6348.0, 7040.0, 7046.0, 57091.0, 58191.0, 64115.0, 64581.0, 83706.0 
GO:0007160 BP 7.56e-05   8/428    94/29107 D04 cell-matrix adhesion                     3683.0, 3689.0, 3695.0, 10232.0, 10855.0, 10894.0, 64098.0, 83706.0 
GO:0050729 BP 8.15e-05   8/428    95/29107 D07 positive regulation of inflammatory response 3606.0, 4814.0, 6348.0, 7098.0, 51284.0, 56670.0, 63940.0, 81793.0 
GO:0031668 BP 9.43e-05   4/428    17/29107 D04 cellular response to extracellular stimulus 199.0, 558.0, 4067.0, 5788.0 
GO:0002407 BP 9.43e-05   4/428    17/29107 D08 dendritic cell chemotaxis                1230.0, 1234.0, 1880.0, 5294.0 
GO:0006956 BP 9.43e-05   4/428    17/29107 D07 complement activation                    712.0, 713.0, 717.0, 718.0 
GO:0035855 BP 9.43e-05   4/428    17/29107 D05 megakaryocyte development                2313.0, 5777.0, 6886.0, 10019.0 
GO:0006801 BP 9.43e-05   4/428    17/29107 D04 superoxide metabolic process             1535.0, 1536.0, 4688.0, 653361.0 
GO:0001516 BP 9.43e-05   4/428    17/29107 D11 prostaglandin biosynthetic process       972.0, 5321.0, 6916.0, 27306.0 
GO:0045766 BP 9.43e-05  10/428   153/29107 D07 positive regulation of angiogenesis      718.0, 719.0, 1524.0, 1536.0, 3099.0, 3552.0, 3687.0, 4814.0, 7098.0, 146850.0 
GO:0034136 BP 1.06e-04   3/428     7/29107 D09 negative regulation of toll-like receptor 2 signaling pathway 4067.0, 10333.0, 54209.0 
GO:0045630 BP 1.06e-04   3/428     7/29107 D13 positive regulation of T-helper 2 cell differentiation 942.0, 3606.0, 114548.0 
GO:0045588 BP 1.06e-04   3/428     7/29107 D10 positive regulation of gamma-delta T cell differentiation 3071.0, 5788.0, 6850.0 
GO:0050776 BP 1.14e-04   5/428    33/29107 D04 regulation of immune response            2209.0, 2214.0, 6693.0, 10870.0, 64115.0 
GO:0030183 BP 1.19e-04   7/428    75/29107 D07 B cell differentiation                   3087.0, 4066.0, 5336.0, 5788.0, 10312.0, 29760.0, 84433.0 
GO:0043280 BP 1.25e-04   6/428    53/29107 D12 positive regulation of cysteine-type endopeptidase activity involved in apoptotic process 834.0, 6850.0, 29108.0, 64170.0, 64581.0, 114548.0 
GO:0042113 BP 1.31e-04   5/428    34/29107 D05 B cell activation                        684.0, 695.0, 841.0, 942.0, 7462.0 
GO:0006958 BP 1.31e-04   5/428    34/29107 D08 complement activation, classical pathway 712.0, 713.0, 714.0, 717.0, 718.0 
GO:0032481 BP 1.50e-04   4/428    19/29107 D08 positive regulation of type I interferon production 3663.0, 5336.0, 6850.0, 115004.0 
GO:0014068 BP 1.65e-04   7/428    79/29107 D08 positive regulation of phosphatidylinositol 3-kinase signaling 3059.0, 3606.0, 5777.0, 10870.0, 54209.0, 118788.0, 653361.0 
GO:0034162 BP 1.67e-04   3/428     8/29107 D08 toll-like receptor 9 signaling pathway   81622.0, 84868.0, 118788.0 
GO:0030217 BP 1.74e-04   5/428    36/29107 D07 T cell differentiation                   399.0, 920.0, 5788.0, 7409.0, 10312.0 
GO:0050901 BP 1.85e-04   4/428    20/29107 D06 leukocyte tethering or rolling           1524.0, 3695.0, 6404.0, 6693.0 
GO:0043032 BP 1.85e-04   4/428    20/29107 D07 positive regulation of macrophage activation 5321.0, 10333.0, 57817.0, 84868.0 
GO:2000249 BP 1.85e-04   4/428    20/29107 D08 regulation of actin cytoskeleton reorganization 397.0, 1436.0, 9535.0, 51225.0 
GO:0001934 BP 1.90e-04  11/428   199/29107 D09 positive regulation of protein phosphorylation 199.0, 718.0, 920.0, 972.0, 1436.0, 3123.0, 4067.0, 7040.0, 11200.0, 54209.0, 338773.0 
GO:0071260 BP 1.93e-04   7/428    81/29107 D05 cellular response to mechanical stimulus 834.0, 841.0, 1535.0, 7098.0, 7100.0, 51284.0, 51311.0 
GO:0043313 BP 2.16e-04   2/428     2/29107 D10 regulation of neutrophil degranulation   6850.0, 84106.0 
GO:1904139 BP 2.16e-04   2/428     2/29107 D09 regulation of microglial cell migration  1524.0, 64805.0 
GO:0034125 BP 2.16e-04   2/428     2/29107 D09 negative regulation of MyD88-dependent toll-like receptor signaling pathway 11314.0, 146722.0 
GO:1904124 BP 2.16e-04   2/428     2/29107 D08 microglial cell migration                5025.0, 64805.0 
GO:0002588 BP 2.16e-04   2/428     2/29107 D07 positive regulation of antigen processing and presentation of peptide antigen via MHC class II 29108.0, 54209.0 
GO:0150102 BP 2.16e-04   2/428     2/29107 D06 negative regulation of monocyte activation 945.0, 11006.0 
GO:0002491 BP 2.16e-04   2/428     2/29107 D05 antigen processing and presentation of endogenous peptide antigen via MHC class II 3122.0, 3123.0 
GO:0002540 BP 2.16e-04   2/428     2/29107 D04 leukotriene production involved in inflammatory response 240.0, 241.0 
GO:1902216 BP 2.16e-04   2/428     2/29107 D08 positive regulation of interleukin-4-mediated signaling pathway 54625.0, 146722.0 
GO:1904093 BP 2.16e-04   2/428     2/29107 D07 negative regulation of autophagic cell death 7805.0, 54209.0 
GO:0032959 BP 2.16e-04   2/428     2/29107 D08 inositol trisphosphate biosynthetic process 5336.0, 5724.0 
GO:0002554 BP 2.16e-04   2/428     2/29107 D09 serotonin secretion by platelet          5023.0, 6850.0 
GO:0110090 BP 2.16e-04   2/428     2/29107 D09 positive regulation of hippocampal neuron apoptotic process 3684.0, 7305.0 
GO:1990858 BP 2.16e-04   2/428     2/29107 D04 cellular response to lectin              5336.0, 6850.0 
GO:1901216 BP 2.26e-04   5/428    38/29107 D06 positive regulation of neuron death      712.0, 841.0, 3684.0, 3689.0, 7305.0 
GO:0038096 BP 2.26e-04   4/428    21/29107 D10 Fc-gamma receptor signaling pathway involved in phagocytosis 3055.0, 4067.0, 6850.0, 7409.0 
GO:0070269 BP 2.26e-04   4/428    21/29107 D04 pyroptosis                               834.0, 841.0, 54209.0, 58484.0 
GO:0042088 BP 2.48e-04   3/428     9/29107 D05 T-helper 1 type immune response          3123.0, 3606.0, 10148.0 
GO:0050764 BP 2.48e-04   3/428     9/29107 D06 regulation of phagocytosis               3055.0, 5788.0, 6850.0 
GO:0046641 BP 2.48e-04   3/428     9/29107 D10 positive regulation of alpha-beta T cell proliferation 5788.0, 6850.0, 10148.0 
GO:0048661 BP 2.50e-04   6/428    60/29107 D06 positive regulation of smooth muscle cell proliferation 199.0, 1535.0, 3570.0, 3606.0, 5724.0, 7040.0 
GO:0002244 BP 2.50e-04   6/428    60/29107 D04 hematopoietic progenitor cell differentiation 1436.0, 5341.0, 5777.0, 5788.0, 7040.0, 122618.0 
GO:0032727 BP 2.73e-04   4/428    22/29107 D09 positive regulation of interferon-alpha production 3663.0, 7098.0, 51284.0, 51311.0 
GO:0016601 BP 2.73e-04   4/428    22/29107 D08 Rac protein signal transduction          199.0, 399.0, 5880.0, 23191.0 
GO:0032088 BP 3.23e-04   7/428    88/29107 D12 negative regulation of NF-kappaB transcription factor activity 140.0, 1240.0, 6688.0, 29108.0, 57413.0, 84868.0, 114548.0 
GO:0031623 BP 3.25e-04   5/428    41/29107 D07 receptor internalization                 2207.0, 3689.0, 6850.0, 10859.0, 11006.0 
GO:0035556 BP 3.43e-04  16/428   402/29107 D05 intracellular signal transduction        113.0, 695.0, 3059.0, 3635.0, 3937.0, 4067.0, 5336.0, 5777.0, 6494.0, 6850.0, 7046.0, 7305.0, 7462.0, 10019.0, 23526.0, 29760.0 
GO:0051272 BP 3.51e-04   3/428    10/29107 D05 positive regulation of cellular component movement 4067.0, 6223.0, 7046.0 
GO:0070383 BP 3.51e-04   3/428    10/29107 D09 DNA cytosine deamination                 27350.0, 60489.0, 200316.0 
GO:1903980 BP 3.51e-04   3/428    10/29107 D09 positive regulation of microglial cell activation 1075.0, 6348.0, 54209.0 
GO:0043410 BP 3.59e-04   9/428   148/29107 D08 positive regulation of MAPK cascade      154.0, 920.0, 972.0, 3123.0, 5336.0, 5788.0, 7046.0, 7805.0, 113277.0 
GO:0032691 BP 3.65e-04   5/428    42/29107 D09 negative regulation of interleukin-1 beta production 945.0, 1524.0, 11006.0, 54209.0, 114548.0 
GO:0045671 BP 3.88e-04   4/428    24/29107 D09 negative regulation of osteoclast differentiation 3635.0, 6348.0, 7098.0, 11006.0 
GO:0019882 BP 3.88e-04   4/428    24/29107 D02 antigen processing and presentation      972.0, 1520.0, 10981.0, 57705.0 
GO:0090023 BP 3.88e-04   4/428    24/29107 D11 positive regulation of neutrophil chemotaxis 719.0, 972.0, 3071.0, 5880.0 
GO:0032715 BP 4.21e-04   6/428    66/29107 D08 negative regulation of interleukin-6 production 3071.0, 3635.0, 5777.0, 8832.0, 11006.0, 84868.0 
GO:0070527 BP 4.55e-04   5/428    44/29107 D05 platelet aggregation                     5294.0, 5341.0, 5777.0, 64805.0, 83706.0 
GO:0045657 BP 4.77e-04   3/428    11/29107 D09 positive regulation of monocyte differentiation 920.0, 972.0, 3123.0 
GO:0002357 BP 4.77e-04   3/428    11/29107 D04 defense response to tumor cell           6688.0, 7805.0, 51225.0 
GO:0045060 BP 4.77e-04   3/428    11/29107 D04 negative thymic T cell selection         972.0, 1794.0, 5788.0 
GO:0045059 BP 4.77e-04   3/428    11/29107 D04 positive thymic T cell selection         972.0, 1794.0, 5788.0 
GO:1900015 BP 4.77e-04   3/428    11/29107 D07 regulation of cytokine production involved in inflammatory response 240.0, 54209.0, 122618.0 
GO:0007186 BP 4.86e-04  27/428   880/29107 D05 G protein-coupled receptor signaling pathway 718.0, 719.0, 1234.0, 1240.0, 1524.0, 1880.0, 2793.0, 2857.0, 5294.0, 5330.0, 5724.0, 5777.0, 5880.0, 6001.0, 6348.0, 7409.0, 8477.0, 10287.0, 23533.0, 29933.0, 53829.0, 56670.0, 57121.0, 64407.0, 64805.0, 146850.0, 221188.0 
GO:0042531 BP 4.95e-04   6/428    68/29107 D11 positive regulation of tyrosine phosphorylation of STAT protein 1436.0, 3059.0, 3570.0, 3606.0, 4067.0, 54625.0 
GO:1900017 BP 5.33e-04   4/428    26/29107 D08 positive regulation of cytokine production involved in inflammatory response 10333.0, 63940.0, 64170.0, 64581.0 
GO:0007267 BP 6.03e-04  11/428   228/29107 D03 cell-cell signaling                      712.0, 944.0, 945.0, 1230.0, 1234.0, 1524.0, 3606.0, 3689.0, 6348.0, 23166.0, 79690.0 
GO:0051928 BP 6.19e-04   4/428    27/29107 D08 positive regulation of calcium ion transport 1230.0, 5025.0, 6348.0, 11027.0 
GO:0009972 BP 6.29e-04   3/428    12/29107 D11 cytidine deamination                     27350.0, 60489.0, 200316.0 
GO:0016554 BP 6.29e-04   3/428    12/29107 D09 cytidine to uridine editing              27350.0, 60489.0, 200316.0 
GO:0045058 BP 6.41e-04   2/428     3/29107 D02 T cell selection                         920.0, 972.0 
GO:1905114 BP 6.41e-04   2/428     3/29107 D06 cell surface receptor signaling pathway involved in cell-cell signaling 718.0, 3684.0 
GO:2000363 BP 6.41e-04   2/428     3/29107 D06 positive regulation of prostaglandin-E synthase activity 3684.0, 3689.0 
GO:0045622 BP 6.41e-04   2/428     3/29107 D11 regulation of T-helper cell differentiation 3122.0, 3123.0 
GO:2001190 BP 6.41e-04   2/428     3/29107 D09 positive regulation of T cell activation via T cell receptor contact with antigen bound to MHC molecule on antigen presenting cell 3109.0, 3965.0 
GO:0002277 BP 6.41e-04   2/428     3/29107 D06 myeloid dendritic cell activation involved in immune response 1794.0, 29108.0 
GO:1903615 BP 6.41e-04   2/428     3/29107 D11 positive regulation of protein tyrosine phosphatase activity 945.0, 5788.0 
GO:2001189 BP 6.41e-04   2/428     3/29107 D09 negative regulation of T cell activation via T cell receptor contact with antigen bound to MHC molecule on antigen presenting cell 10859.0, 84868.0 
GO:0071659 BP 6.41e-04   2/428     3/29107 D09 negative regulation of IP-10 production  4938.0, 11006.0 
GO:0071593 BP 6.41e-04   2/428     3/29107 D06 lymphocyte aggregation                   5880.0, 6793.0 
GO:0002519 BP 6.41e-04   2/428     3/29107 D03 natural killer cell tolerance induction  3965.0, 84868.0 
GO:0002469 BP 6.41e-04   2/428     3/29107 D04 myeloid dendritic cell antigen processing and presentation 3122.0, 3123.0 
GO:1901666 BP 6.41e-04   2/428     3/29107 D06 positive regulation of NAD+ ADP-ribosyltransferase activity 7040.0, 151636.0 
GO:0032831 BP 6.41e-04   2/428     3/29107 D12 positive regulation of CD4-positive, CD25-positive, alpha-beta regulatory T cell differentiation 3122.0, 3123.0 
GO:0002431 BP 6.41e-04   2/428     3/29107 D09 Fc receptor mediated stimulatory signaling pathway 2207.0, 4067.0 
GO:0002553 BP 6.41e-04   2/428     3/29107 D09 histamine secretion by mast cell         695.0, 4067.0 
GO:1904845 BP 6.41e-04   2/428     3/29107 D07 cellular response to L-glutamine         1535.0, 1536.0 
GO:0002218 BP 7.14e-04   4/428    28/29107 D08 activation of innate immune response     4332.0, 29108.0, 58484.0, 115004.0 
GO:0033674 BP 7.24e-04   6/428    73/29107 D09 positive regulation of kinase activity   558.0, 920.0, 972.0, 1436.0, 3123.0, 54209.0 
GO:0010803 BP 8.09e-04   3/428    13/29107 D07 regulation of tumor necrosis factor-mediated signaling pathway 841.0, 6850.0, 29108.0 
GO:0034144 BP 8.09e-04   3/428    13/29107 D09 negative regulation of toll-like receptor 4 signaling pathway 4067.0, 11027.0, 54209.0 
GO:0045089 BP 8.18e-04   4/428    29/29107 D07 positive regulation of innate immune response 51311.0, 64170.0, 80231.0, 84868.0 
GO:0006919 BP 8.36e-04   6/428    75/29107 D13 activation of cysteine-type endopeptidase activity involved in apoptotic process 841.0, 843.0, 5023.0, 7805.0, 29108.0, 58484.0 
GO:0043124 BP 9.05e-04   5/428    51/29107 D08 negative regulation of I-kappaB kinase/NF-kappaB signaling 399.0, 841.0, 11006.0, 29108.0, 54209.0 
GO:0030866 BP 9.33e-04   4/428    30/29107 D07 cortical actin cytoskeleton organization 3071.0, 3936.0, 5341.0, 91010.0 
GO:0035195 BP 4.96e-04   0/428   557/29107 D09 gene silencing by miRNA                   
GO:0005886 CC 1.85e-38 177/428  4502/29107 D03 plasma membrane                          55.0, 113.0, 140.0, 154.0, 399.0, 558.0, 684.0, 695.0, 718.0, 719.0, 834.0, 920.0, 942.0, 944.0, 945.0, 953.0, 963.0, 972.0, 1230.0, 1234.0, 1240.0, 1436.0, 1439.0, 1441.0, 1524.0, 1535.0, 1536.0, 1880.0, 2207.0, 2209.0, 2214.0, 2350.0, 2533.0, 2995.0, 3055.0, 3059.0, 3071.0, 3099.0, 3111.0, 3113.0, 3115.0, 3117.0, 3122.0, 3123.0, 3570.0, 3587.0, 3597.0, 3635.0, 3683.0, 3684.0, 3687.0, 3689.0, 3695.0, 3762.0, 3784.0, 3903.0, 3921.0, 3936.0, 4064.0, 4067.0, 4360.0, 4481.0, 4542.0, 4973.0, 5023.0, 5025.0, 5031.0, 5294.0, 5336.0, 5341.0, 5724.0, 5788.0, 5880.0, 6001.0, 6188.0, 6404.0, 6510.0, 6518.0, 6693.0, 6793.0, 6850.0, 7040.0, 7046.0, 7096.0, 7100.0, 7305.0, 7409.0, 7454.0, 7462.0, 8477.0, 8832.0, 9056.0, 10019.0, 10148.0, 10161.0, 10184.0, 10232.0, 10287.0, 10312.0, 10333.0, 10800.0, 10859.0, 10863.0, 10870.0, 10871.0, 10894.0, 11006.0, 11010.0, 11024.0, 11027.0, 11119.0, 11309.0, 11314.0, 23166.0, 23533.0, 23547.0, 23643.0, 27071.0, 27128.0, 27180.0, 27181.0, 29121.0, 29760.0, 29933.0, 50619.0, 51284.0, 51311.0, 51338.0, 51411.0, 53829.0, 54209.0, 54518.0, 54625.0, 54947.0, 55803.0, 55911.0, 56670.0, 57091.0, 57121.0, 57413.0, 58191.0, 63940.0, 64098.0, 64115.0, 64170.0, 64407.0, 64581.0, 64805.0, 79651.0, 79713.0, 79895.0, 80342.0, 80380.0, 81793.0, 84106.0, 84290.0, 84433.0, 85477.0, 89790.0, 91010.0, 113277.0, 114132.0, 115004.0, 115727.0, 115761.0, 118788.0, 124460.0, 126014.0, 146722.0, 146850.0, 202309.0, 203328.0, 284759.0, 338773.0, 340205.0, 653361.0, 100049587.0 
GO:0022626 CC 2.15e-30  27/428    76/29107 D06 cytosolic ribosome                       3921.0, 4736.0, 6124.0, 6130.0, 6136.0, 6137.0, 6147.0, 6152.0, 6155.0, 6156.0, 6157.0, 6159.0, 6161.0, 6168.0, 6169.0, 6188.0, 6191.0, 6201.0, 6202.0, 6205.0, 6208.0, 6223.0, 6228.0, 6232.0, 9349.0, 11224.0, 25873.0 
GO:0016020 CC 6.06e-26 100/428  2121/29107 D02 membrane                                 154.0, 241.0, 397.0, 684.0, 951.0, 953.0, 972.0, 1075.0, 1535.0, 1794.0, 2091.0, 2995.0, 3071.0, 3099.0, 3108.0, 3115.0, 3117.0, 3123.0, 3683.0, 3687.0, 3689.0, 3695.0, 3921.0, 4600.0, 4688.0, 4689.0, 4736.0, 4938.0, 4939.0, 4973.0, 5025.0, 5294.0, 5341.0, 5724.0, 5777.0, 5788.0, 6124.0, 6130.0, 6136.0, 6137.0, 6152.0, 6155.0, 6156.0, 6157.0, 6159.0, 6161.0, 6181.0, 6188.0, 6191.0, 6201.0, 6202.0, 6205.0, 6208.0, 6223.0, 6228.0, 6404.0, 6494.0, 6510.0, 6693.0, 7096.0, 7098.0, 9023.0, 9349.0, 10184.0, 10232.0, 10287.0, 10800.0, 10894.0, 10981.0, 11010.0, 11224.0, 11270.0, 11314.0, 23526.0, 23533.0, 25873.0, 29121.0, 29760.0, 50619.0, 51225.0, 54625.0, 55843.0, 55911.0, 57413.0, 58191.0, 64926.0, 79690.0, 80346.0, 81704.0, 81793.0, 83706.0, 84695.0, 112616.0, 115727.0, 116236.0, 118788.0, 146850.0, 201176.0, 388325.0, 653361.0 
GO:0022625 CC 2.63e-21  19/428    56/29107 D05 cytosolic large ribosomal subunit        4736.0, 6124.0, 6130.0, 6136.0, 6137.0, 6147.0, 6152.0, 6155.0, 6156.0, 6157.0, 6159.0, 6161.0, 6168.0, 6169.0, 6171.0, 6181.0, 9349.0, 11224.0, 25873.0 
GO:0005887 CC 2.13e-20  72/428  1413/29107 D04 integral component of plasma membrane    113.0, 140.0, 154.0, 558.0, 719.0, 920.0, 944.0, 945.0, 951.0, 953.0, 963.0, 1230.0, 1234.0, 1240.0, 1436.0, 1439.0, 1441.0, 1524.0, 1536.0, 1880.0, 2124.0, 2207.0, 2209.0, 2214.0, 2857.0, 2995.0, 3071.0, 3113.0, 3117.0, 3122.0, 3123.0, 3587.0, 4065.0, 4360.0, 4481.0, 4973.0, 5023.0, 5025.0, 5031.0, 5724.0, 5788.0, 6404.0, 6510.0, 6518.0, 6693.0, 7096.0, 7098.0, 7100.0, 7305.0, 7805.0, 8477.0, 8832.0, 9056.0, 10161.0, 10261.0, 10312.0, 10333.0, 10800.0, 10871.0, 10894.0, 11027.0, 11309.0, 23166.0, 23547.0, 27180.0, 29121.0, 54209.0, 57413.0, 81793.0, 147138.0, 221188.0, 284021.0 
GO:0009897 CC 1.35e-16  31/428   320/29107 D03 external side of plasma membrane         920.0, 942.0, 945.0, 972.0, 1230.0, 1234.0, 1441.0, 1524.0, 2207.0, 2214.0, 3123.0, 3570.0, 3597.0, 3684.0, 3687.0, 3689.0, 3762.0, 4065.0, 4481.0, 5023.0, 5788.0, 6693.0, 8832.0, 10148.0, 10859.0, 11119.0, 29121.0, 51311.0, 64805.0, 80380.0, 388512.0 
GO:0005829 CC 2.51e-15 146/428  5293/29107 D02 cytosol                                  9.0, 55.0, 199.0, 240.0, 241.0, 397.0, 684.0, 695.0, 834.0, 841.0, 843.0, 1019.0, 1794.0, 1796.0, 2313.0, 2533.0, 3055.0, 3059.0, 3071.0, 3099.0, 3394.0, 3552.0, 3587.0, 3606.0, 3635.0, 3663.0, 3921.0, 3936.0, 3937.0, 3965.0, 4067.0, 4261.0, 4332.0, 4481.0, 4542.0, 4600.0, 4688.0, 4689.0, 4736.0, 4938.0, 4939.0, 5204.0, 5239.0, 5294.0, 5321.0, 5330.0, 5336.0, 5341.0, 5699.0, 5777.0, 5778.0, 5866.0, 5880.0, 6001.0, 6124.0, 6130.0, 6136.0, 6137.0, 6147.0, 6152.0, 6155.0, 6156.0, 6157.0, 6159.0, 6161.0, 6168.0, 6169.0, 6171.0, 6181.0, 6188.0, 6191.0, 6201.0, 6202.0, 6205.0, 6208.0, 6223.0, 6228.0, 6232.0, 6348.0, 6494.0, 6793.0, 6850.0, 7318.0, 7409.0, 7454.0, 7805.0, 8345.0, 8942.0, 9023.0, 9349.0, 9595.0, 10019.0, 10095.0, 10320.0, 10346.0, 10475.0, 10981.0, 11035.0, 11224.0, 23191.0, 23526.0, 23533.0, 25873.0, 27071.0, 27128.0, 27143.0, 27185.0, 27306.0, 29108.0, 29760.0, 50619.0, 54518.0, 54625.0, 54809.0, 55303.0, 55843.0, 57010.0, 58484.0, 60489.0, 64092.0, 64170.0, 64333.0, 64926.0, 79890.0, 79958.0, 80162.0, 81704.0, 84290.0, 84433.0, 89846.0, 91010.0, 114548.0, 115004.0, 115727.0, 117289.0, 118788.0, 146850.0, 151636.0, 155038.0, 168537.0, 201176.0, 221472.0, 257106.0, 340205.0, 474344.0, 653361.0 
GO:0009986 CC 1.99e-14  38/428   581/29107 D02 cell surface                             558.0, 684.0, 718.0, 942.0, 963.0, 972.0, 1234.0, 1436.0, 1524.0, 2207.0, 2350.0, 3108.0, 3113.0, 3115.0, 3122.0, 3123.0, 3683.0, 3684.0, 3687.0, 3689.0, 3695.0, 3784.0, 4360.0, 5788.0, 6693.0, 7040.0, 7046.0, 7305.0, 10232.0, 10870.0, 11006.0, 29121.0, 64581.0, 64805.0, 84868.0, 283420.0, 340205.0, 388512.0 
GO:0005925 CC 2.06e-13  31/428   418/29107 D05 focal adhesion                           1535.0, 3055.0, 3689.0, 3695.0, 3936.0, 4736.0, 5239.0, 5788.0, 5880.0, 6124.0, 6130.0, 6136.0, 6155.0, 6156.0, 6168.0, 6169.0, 6181.0, 6188.0, 6191.0, 6201.0, 6202.0, 6205.0, 6208.0, 6223.0, 9349.0, 10095.0, 23191.0, 54518.0, 57091.0, 64098.0, 83478.0 
GO:0042613 CC 6.48e-13   9/428    17/29107 D05 MHC class II protein complex             972.0, 3108.0, 3109.0, 3111.0, 3113.0, 3115.0, 3117.0, 3122.0, 3123.0 
GO:0070821 CC 3.01e-12  14/428    73/29107 D07 tertiary granule membrane                945.0, 963.0, 1535.0, 1536.0, 2207.0, 3684.0, 3687.0, 3689.0, 3903.0, 4973.0, 5724.0, 11314.0, 79895.0, 100049587.0 
GO:0070062 CC 1.09e-11  74/428  2169/29107 D06 extracellular exosome                    2.0, 55.0, 397.0, 558.0, 684.0, 717.0, 718.0, 822.0, 942.0, 951.0, 953.0, 963.0, 972.0, 1075.0, 1794.0, 2091.0, 2214.0, 3071.0, 3122.0, 3123.0, 3683.0, 3684.0, 3689.0, 3695.0, 3921.0, 3936.0, 4065.0, 4067.0, 4332.0, 4736.0, 5025.0, 5265.0, 5336.0, 5777.0, 5788.0, 5880.0, 6124.0, 6136.0, 6147.0, 6152.0, 6155.0, 6156.0, 6168.0, 6181.0, 6188.0, 6191.0, 6202.0, 6205.0, 6208.0, 6223.0, 6510.0, 6518.0, 6693.0, 6793.0, 7454.0, 7462.0, 8345.0, 8635.0, 9349.0, 10095.0, 10875.0, 10894.0, 11006.0, 11314.0, 23191.0, 56670.0, 64926.0, 79690.0, 83706.0, 84433.0, 85477.0, 126014.0, 147138.0, 219855.0 
GO:0035579 CC 6.83e-11  14/428    91/29107 D07 specific granule membrane                719.0, 945.0, 963.0, 1535.0, 1536.0, 3683.0, 3684.0, 3689.0, 3903.0, 4973.0, 5023.0, 6518.0, 6793.0, 79895.0 
GO:0022627 CC 3.18e-10  10/428    41/29107 D05 cytosolic small ribosomal subunit        3921.0, 6188.0, 6191.0, 6201.0, 6202.0, 6205.0, 6208.0, 6223.0, 6228.0, 6232.0 
GO:0042788 CC 6.15e-10   9/428    32/29107 D06 polysomal ribosome                       4736.0, 6130.0, 6152.0, 6156.0, 6161.0, 6169.0, 6171.0, 6228.0, 25873.0 
GO:0016021 CC 8.29e-10  97/428  3525/29107 D03 integral component of membrane           55.0, 113.0, 241.0, 684.0, 942.0, 972.0, 1240.0, 3108.0, 3109.0, 3111.0, 3784.0, 3903.0, 4064.0, 4481.0, 4814.0, 5724.0, 5788.0, 6404.0, 6480.0, 6510.0, 6916.0, 7305.0, 7351.0, 7462.0, 7940.0, 9023.0, 10184.0, 10859.0, 10863.0, 10870.0, 11010.0, 11024.0, 11119.0, 11270.0, 11314.0, 11326.0, 27181.0, 29933.0, 51284.0, 51296.0, 51311.0, 51338.0, 53827.0, 53829.0, 54209.0, 54863.0, 54947.0, 55340.0, 56670.0, 57121.0, 58191.0, 58475.0, 64115.0, 64231.0, 64581.0, 64805.0, 79651.0, 79690.0, 79713.0, 79895.0, 80008.0, 80342.0, 80346.0, 80380.0, 81622.0, 84002.0, 84689.0, 84868.0, 89790.0, 90273.0, 112616.0, 113277.0, 114132.0, 122618.0, 126014.0, 126364.0, 128346.0, 146722.0, 162073.0, 170575.0, 201305.0, 201799.0, 202309.0, 203328.0, 219972.0, 221188.0, 255809.0, 283420.0, 283897.0, 284759.0, 338773.0, 340205.0, 348378.0, 388325.0, 388512.0, 653567.0, 100049587.0 
GO:0005576 CC 1.02e-08  60/428  1854/29107 D02 extracellular region                     2.0, 240.0, 313.0, 712.0, 713.0, 714.0, 717.0, 718.0, 834.0, 1075.0, 1441.0, 1520.0, 1794.0, 2350.0, 3552.0, 3570.0, 3606.0, 4332.0, 4814.0, 4938.0, 4973.0, 5265.0, 5341.0, 5777.0, 6039.0, 6348.0, 6480.0, 7040.0, 8635.0, 9535.0, 10148.0, 10232.0, 10578.0, 10855.0, 10859.0, 10863.0, 10875.0, 11027.0, 22915.0, 23191.0, 23526.0, 23643.0, 29108.0, 51316.0, 51411.0, 51816.0, 54209.0, 54863.0, 57010.0, 57817.0, 58191.0, 64333.0, 80380.0, 83706.0, 84695.0, 89790.0, 114548.0, 116236.0, 126014.0, 219972.0 
GO:0005765 CC 2.62e-08  21/428   331/29107 D07 lysosomal membrane                       55.0, 972.0, 1441.0, 3108.0, 3109.0, 3111.0, 3113.0, 3115.0, 3117.0, 3122.0, 3123.0, 4067.0, 5025.0, 7098.0, 7805.0, 10312.0, 10855.0, 51296.0, 55340.0, 80342.0, 151636.0 
GO:0043020 CC 2.65e-08   6/428    14/29107 D04 NADPH oxidase complex                    1535.0, 1536.0, 4688.0, 4689.0, 653361.0, 654817.0 
GO:0005840 CC 5.21e-08   9/428    51/29107 D05 ribosome                                 6155.0, 6188.0, 6191.0, 6201.0, 6205.0, 6223.0, 6228.0, 6232.0, 9349.0 
GO:0030666 CC 8.83e-08  10/428    71/29107 D06 endocytic vesicle membrane               972.0, 1441.0, 3113.0, 3115.0, 3117.0, 3122.0, 3123.0, 4067.0, 4481.0, 23166.0 
GO:0045121 CC 1.18e-07  17/428   240/29107 D04 membrane raft                            684.0, 695.0, 841.0, 920.0, 3635.0, 3784.0, 4067.0, 4973.0, 5023.0, 5788.0, 7046.0, 7096.0, 7462.0, 10287.0, 10333.0, 10855.0, 84433.0 
GO:0001772 CC 2.28e-07   8/428    44/29107 D02 immunological synapse                    399.0, 951.0, 963.0, 3122.0, 3123.0, 84433.0, 84868.0, 388325.0 
GO:0030669 CC 7.68e-07   9/428    69/29107 D08 clathrin-coated endocytic vesicle membrane 154.0, 920.0, 972.0, 2209.0, 3113.0, 3115.0, 3117.0, 3122.0, 3123.0 
GO:0071556 CC 2.80e-06   6/428    28/29107 D06 integral component of lumenal side of endoplasmic reticulum membrane 972.0, 3113.0, 3115.0, 3117.0, 3122.0, 3123.0 
GO:0043235 CC 2.97e-06  14/428   209/29107 D02 receptor complex                         154.0, 558.0, 1436.0, 1441.0, 3570.0, 3597.0, 3689.0, 3695.0, 4973.0, 7046.0, 10148.0, 10333.0, 51284.0, 388325.0 
GO:0005737 CC 3.23e-06 107/428  4724/29107 D02 cytoplasm                                199.0, 397.0, 399.0, 684.0, 695.0, 822.0, 834.0, 841.0, 843.0, 972.0, 1230.0, 1234.0, 1796.0, 3059.0, 3087.0, 3394.0, 3663.0, 3784.0, 3921.0, 3936.0, 3965.0, 4067.0, 4094.0, 4542.0, 4600.0, 4689.0, 4938.0, 5204.0, 5294.0, 5321.0, 5336.0, 5341.0, 5777.0, 5778.0, 6124.0, 6130.0, 6147.0, 6152.0, 6188.0, 6205.0, 6223.0, 6348.0, 6494.0, 6850.0, 7011.0, 7040.0, 7098.0, 7318.0, 7940.0, 8409.0, 8942.0, 9349.0, 9595.0, 10346.0, 10475.0, 10859.0, 11035.0, 11200.0, 23533.0, 25873.0, 27143.0, 27306.0, 27350.0, 29108.0, 29760.0, 50619.0, 51225.0, 51284.0, 54440.0, 54491.0, 54625.0, 54809.0, 55803.0, 55843.0, 57091.0, 60489.0, 63940.0, 64092.0, 64098.0, 64170.0, 64333.0, 64407.0, 64581.0, 64926.0, 79626.0, 79890.0, 81704.0, 83478.0, 84225.0, 84433.0, 84695.0, 85477.0, 89846.0, 91010.0, 114548.0, 115761.0, 126364.0, 147138.0, 151636.0, 165631.0, 200316.0, 201176.0, 219285.0, 221472.0, 645432.0, 653361.0, 654817.0 
GO:0044853 CC 7.72e-06   6/428    33/29107 D05 plasma membrane raft                     3684.0, 3689.0, 3937.0, 6404.0, 51338.0, 54209.0 
GO:0005944 CC 1.25e-05   3/428     4/29107 D07 phosphatidylinositol 3-kinase complex, class IB 5294.0, 23533.0, 146850.0 
GO:0030658 CC 2.11e-05   6/428    39/29107 D06 transport vesicle membrane               972.0, 3113.0, 3115.0, 3117.0, 3122.0, 3123.0 
GO:0008305 CC 2.80e-05   5/428    25/29107 D05 integrin complex                         3683.0, 3684.0, 3687.0, 3689.0, 3695.0 
GO:0032010 CC 3.09e-05   3/428     5/29107 D09 phagolysosome                            4688.0, 4689.0, 653361.0 
GO:0101003 CC 3.11e-05   7/428    61/29107 D07 ficolin-1-rich granule membrane          2207.0, 3071.0, 3687.0, 3689.0, 10312.0, 11314.0, 100049587.0 
GO:0010008 CC 3.52e-05  13/428   227/29107 D06 endosome membrane                        154.0, 3111.0, 3113.0, 3115.0, 3117.0, 4360.0, 4689.0, 7098.0, 10312.0, 23643.0, 51284.0, 51296.0, 51311.0 
GO:0035578 CC 6.00e-05   8/428    91/29107 D07 azurophil granule lumen                  718.0, 1075.0, 4332.0, 8635.0, 23526.0, 29108.0, 51316.0, 51816.0 
GO:0005764 CC 6.95e-05  14/428   277/29107 D07 lysosome                                 55.0, 154.0, 1075.0, 1520.0, 3055.0, 3122.0, 3784.0, 6039.0, 7805.0, 8635.0, 10855.0, 51284.0, 81622.0, 151636.0 
GO:0001726 CC 7.56e-05   8/428    94/29107 D04 ruffle                                   199.0, 822.0, 3936.0, 23191.0, 64092.0, 89846.0, 221472.0, 388325.0 
GO:0014069 CC 8.70e-05  13/428   248/29107 D04 postsynaptic density                     4067.0, 4736.0, 5025.0, 6136.0, 6156.0, 6169.0, 6188.0, 6208.0, 6223.0, 6232.0, 9349.0, 27185.0, 51225.0 
GO:0030670 CC 9.16e-05   7/428    72/29107 D07 phagocytic vesicle membrane              1535.0, 1536.0, 5880.0, 7096.0, 10312.0, 10333.0, 10981.0 
GO:0005783 CC 9.71e-05  32/428  1036/29107 D05 endoplasmic reticulum                    241.0, 3784.0, 4938.0, 5265.0, 5321.0, 6137.0, 6152.0, 6157.0, 6171.0, 6188.0, 6202.0, 6228.0, 10981.0, 26157.0, 27185.0, 29108.0, 29121.0, 51284.0, 51338.0, 53829.0, 54947.0, 57705.0, 79974.0, 80346.0, 81622.0, 114548.0, 122618.0, 147138.0, 155038.0, 168537.0, 170575.0, 401494.0 
GO:0043231 CC 1.08e-04  28/428   847/29107 D04 intracellular membrane-bounded organelle 313.0, 558.0, 1075.0, 1436.0, 1520.0, 3055.0, 3099.0, 3108.0, 3109.0, 3113.0, 4067.0, 4332.0, 4939.0, 4973.0, 5265.0, 5321.0, 8832.0, 10855.0, 27306.0, 51296.0, 54809.0, 55803.0, 79958.0, 80183.0, 91010.0, 168537.0, 202309.0, 257106.0 
GO:0036020 CC 1.20e-04   4/428    18/29107 D08 endolysosome membrane                    7098.0, 51284.0, 51311.0, 80231.0 
GO:0012507 CC 1.39e-04   6/428    54/29107 D07 ER to Golgi transport vesicle membrane   972.0, 3113.0, 3115.0, 3117.0, 3122.0, 3123.0 
GO:0034688 CC 2.16e-04   2/428     2/29107 D06 integrin alphaM-beta2 complex            3684.0, 3689.0 
GO:0034689 CC 2.16e-04   2/428     2/29107 D06 integrin alphaX-beta2 complex            3687.0, 3689.0 
GO:0005602 CC 2.16e-04   2/428     2/29107 D02 complement component C1 complex          712.0, 713.0 
GO:0034687 CC 2.16e-04   2/428     2/29107 D06 integrin alphaL-beta2 complex            3683.0, 3689.0 
GO:0005884 CC 2.42e-04   7/428    84/29107 D06 actin filament                           199.0, 3055.0, 3059.0, 3936.0, 5880.0, 7454.0, 92241.0 
GO:0072559 CC 2.48e-04   3/428     9/29107 D03 NLRP3 inflammasome complex               834.0, 29108.0, 114548.0 
GO:0034774 CC 3.08e-04   8/428   115/29107 D06 secretory granule lumen                  240.0, 718.0, 9535.0, 23191.0, 23526.0, 29108.0, 51411.0, 64333.0 
GO:0045335 CC 3.56e-04   6/428    64/29107 D08 phagocytic vesicle                       1520.0, 7454.0, 10981.0, 122618.0, 219972.0, 388325.0 
GO:0031093 CC 4.57e-04   6/428    67/29107 D07 platelet alpha granule lumen             2.0, 5265.0, 7040.0, 22915.0, 54863.0, 83706.0 
GO:1990904 CC 4.57e-04   9/428   153/29107 D02 ribonucleoprotein complex                6124.0, 6155.0, 6188.0, 6191.0, 6201.0, 6202.0, 7011.0, 60489.0, 200316.0 
GO:0042101 CC 4.77e-04   3/428    11/29107 D05 T cell receptor complex                  920.0, 6850.0, 54518.0 
GO:0032009 CC 4.77e-04   3/428    11/29107 D09 early phagosome                          6850.0, 51284.0, 81622.0 
GO:0030667 CC 5.83e-04   7/428    97/29107 D06 secretory granule membrane               3071.0, 3687.0, 5023.0, 5724.0, 5788.0, 7305.0, 27180.0 
GO:0031209 CC 6.29e-04   3/428    12/29107 D02 SCAR complex                             3071.0, 23191.0, 51225.0 
GO:0032998 CC 6.41e-04   2/428     3/29107 D05 Fc-epsilon receptor I complex            2207.0, 23547.0 
GO:0030895 CC 6.41e-04   2/428     3/29107 D03 apolipoprotein B mRNA editing enzyme complex 60489.0, 200316.0 
GO:0000139 CC 6.49e-04  20/428   587/29107 D05 Golgi membrane                           972.0, 3113.0, 3115.0, 3117.0, 3122.0, 3123.0, 5321.0, 6480.0, 7098.0, 7940.0, 27128.0, 29108.0, 51284.0, 51311.0, 54947.0, 80342.0, 81622.0, 84002.0, 114548.0, 170575.0 
GO:0032587 CC 6.59e-04   7/428    99/29107 D05 ruffle membrane                          199.0, 3936.0, 5336.0, 5341.0, 6188.0, 23526.0, 221472.0 
GO:0005769 CC 6.70e-04  12/428   268/29107 D08 early endosome                           154.0, 920.0, 3784.0, 7098.0, 9595.0, 10981.0, 57705.0, 79890.0, 84868.0, 122618.0, 151636.0, 219285.0 
GO:0032991 CC 6.91e-04  21/428   643/29107 D01 protein-containing complex               718.0, 834.0, 841.0, 972.0, 2533.0, 5023.0, 5777.0, 6201.0, 6494.0, 6850.0, 7805.0, 8345.0, 9349.0, 10320.0, 11035.0, 11326.0, 29108.0, 64170.0, 84106.0, 85477.0, 151636.0 
GO:0032588 CC 7.00e-04   7/428   100/29107 D04 trans-Golgi network membrane             972.0, 3113.0, 3115.0, 3117.0, 3122.0, 3123.0, 122618.0 
GO:0001891 CC 7.14e-04   4/428    28/29107 D02 phagocytic cup                           199.0, 3936.0, 9938.0, 51411.0 
GO:0002102 CC 7.14e-04   4/428    28/29107 D05 podosome                                 3936.0, 51411.0, 83706.0, 85477.0 
GO:0005794 CC 1.04e-03  28/428   988/29107 D05 Golgi apparatus                          154.0, 684.0, 945.0, 1075.0, 1535.0, 1536.0, 3055.0, 4067.0, 5265.0, 5321.0, 7096.0, 7940.0, 10232.0, 10287.0, 10333.0, 10346.0, 11200.0, 51338.0, 79895.0, 89846.0, 91010.0, 147138.0, 155038.0, 168537.0, 202309.0, 221472.0, 340205.0, 653361.0 
GO:0072558 CC 1.27e-03   2/428     4/29107 D03 NLRP1 inflammasome complex               834.0, 29108.0 
GO:0005515 MF 3.41e-30 299/428 12418/29107 D02 protein binding                          2.0, 55.0, 154.0, 199.0, 240.0, 241.0, 313.0, 397.0, 399.0, 558.0, 684.0, 695.0, 712.0, 713.0, 714.0, 717.0, 718.0, 822.0, 834.0, 841.0, 843.0, 920.0, 942.0, 944.0, 945.0, 951.0, 953.0, 963.0, 972.0, 1019.0, 1075.0, 1230.0, 1234.0, 1240.0, 1436.0, 1439.0, 1441.0, 1524.0, 1535.0, 1536.0, 1794.0, 1796.0, 2000.0, 2004.0, 2091.0, 2207.0, 2209.0, 2313.0, 2533.0, 2995.0, 3055.0, 3059.0, 3071.0, 3087.0, 3099.0, 3108.0, 3109.0, 3111.0, 3115.0, 3117.0, 3122.0, 3123.0, 3394.0, 3552.0, 3570.0, 3587.0, 3597.0, 3606.0, 3635.0, 3663.0, 3683.0, 3684.0, 3687.0, 3689.0, 3695.0, 3762.0, 3784.0, 3903.0, 3921.0, 3937.0, 4064.0, 4066.0, 4067.0, 4094.0, 4261.0, 4332.0, 4360.0, 4481.0, 4542.0, 4600.0, 4688.0, 4689.0, 4736.0, 4814.0, 4938.0, 4939.0, 4973.0, 5023.0, 5025.0, 5031.0, 5204.0, 5265.0, 5294.0, 5330.0, 5336.0, 5341.0, 5699.0, 5777.0, 5778.0, 5788.0, 5866.0, 5880.0, 6001.0, 6124.0, 6130.0, 6136.0, 6137.0, 6147.0, 6152.0, 6155.0, 6156.0, 6157.0, 6168.0, 6169.0, 6171.0, 6181.0, 6188.0, 6191.0, 6201.0, 6202.0, 6205.0, 6208.0, 6223.0, 6228.0, 6232.0, 6348.0, 6404.0, 6480.0, 6494.0, 6510.0, 6518.0, 6688.0, 6693.0, 6793.0, 6850.0, 6886.0, 7011.0, 7040.0, 7046.0, 7096.0, 7098.0, 7100.0, 7305.0, 7318.0, 7351.0, 7409.0, 7454.0, 7462.0, 7805.0, 8345.0, 8409.0, 8832.0, 9023.0, 9349.0, 9450.0, 9595.0, 10019.0, 10095.0, 10148.0, 10161.0, 10184.0, 10232.0, 10287.0, 10312.0, 10320.0, 10333.0, 10346.0, 10475.0, 10578.0, 10855.0, 10859.0, 10863.0, 10870.0, 10871.0, 10894.0, 10981.0, 11006.0, 11010.0, 11035.0, 11119.0, 11200.0, 11270.0, 11314.0, 11326.0, 22797.0, 22915.0, 23166.0, 23191.0, 23526.0, 23547.0, 23643.0, 26157.0, 27071.0, 27128.0, 27143.0, 27180.0, 27181.0, 27185.0, 27306.0, 27350.0, 29108.0, 29760.0, 50619.0, 51225.0, 51284.0, 51296.0, 51338.0, 51367.0, 51411.0, 53827.0, 53829.0, 54209.0, 54491.0, 54518.0, 54625.0, 54809.0, 54947.0, 55340.0, 55505.0, 55803.0, 56670.0, 57096.0, 58475.0, 58484.0, 60489.0, 63940.0, 64098.0, 64115.0, 64170.0, 64231.0, 64333.0, 64407.0, 64581.0, 64926.0, 79626.0, 79651.0, 79713.0, 79890.0, 79895.0, 79958.0, 80183.0, 80231.0, 80342.0, 80346.0, 80380.0, 81622.0, 81704.0, 81793.0, 83478.0, 84002.0, 84106.0, 84290.0, 84433.0, 84689.0, 84695.0, 84868.0, 89790.0, 89857.0, 112616.0, 113277.0, 114548.0, 115004.0, 115761.0, 116236.0, 117289.0, 118788.0, 124460.0, 126364.0, 146850.0, 147138.0, 151636.0, 165631.0, 168537.0, 170575.0, 200316.0, 201799.0, 203328.0, 219285.0, 221472.0, 255809.0, 283897.0, 284021.0, 340205.0, 348378.0, 388325.0, 388512.0, 401494.0, 653361.0, 653567.0 
GO:0003735 MF 6.27e-23  29/428   164/29107 D02 structural constituent of ribosome       3921.0, 4736.0, 6124.0, 6130.0, 6136.0, 6137.0, 6147.0, 6152.0, 6155.0, 6156.0, 6157.0, 6159.0, 6161.0, 6168.0, 6169.0, 6171.0, 6181.0, 6188.0, 6191.0, 6201.0, 6202.0, 6205.0, 6208.0, 6223.0, 6228.0, 6232.0, 9349.0, 11224.0, 25873.0 
GO:0004888 MF 1.35e-17  24/428   158/29107 D03 transmembrane signaling receptor activity 920.0, 2209.0, 2214.0, 4360.0, 6693.0, 7096.0, 7098.0, 7100.0, 10261.0, 10333.0, 10871.0, 10894.0, 11024.0, 11314.0, 27181.0, 29121.0, 51284.0, 51311.0, 54209.0, 57413.0, 81793.0, 146722.0, 284021.0, 340205.0 
GO:0038023 MF 9.07e-14  23/428   210/29107 D02 signaling receptor activity              920.0, 942.0, 945.0, 1240.0, 1439.0, 1441.0, 2350.0, 3587.0, 3687.0, 3695.0, 4065.0, 4360.0, 6510.0, 7096.0, 7098.0, 7100.0, 10333.0, 10894.0, 11027.0, 11314.0, 51311.0, 54209.0, 81793.0 
GO:0023026 MF 2.87e-12  10/428    27/29107 D04 MHC class II protein complex binding     920.0, 972.0, 3108.0, 3109.0, 3111.0, 3113.0, 3115.0, 3117.0, 3122.0, 3123.0 
GO:0032395 MF 1.59e-07   5/428    10/29107 D04 MHC class II receptor activity           3111.0, 3113.0, 3117.0, 3122.0, 3123.0 
GO:0140031 MF 2.28e-07   4/428     5/29107 D04 phosphorylation-dependent protein binding 4067.0, 5336.0, 5777.0, 7409.0 
GO:0042802 MF 4.05e-07  48/428  1495/29107 D03 identical protein binding                55.0, 154.0, 241.0, 684.0, 695.0, 834.0, 841.0, 920.0, 963.0, 972.0, 1075.0, 1234.0, 2207.0, 3663.0, 4094.0, 4973.0, 5023.0, 5025.0, 5265.0, 5294.0, 5866.0, 6223.0, 6348.0, 6793.0, 7040.0, 7096.0, 7098.0, 7305.0, 7454.0, 8832.0, 10333.0, 10346.0, 11035.0, 11200.0, 26157.0, 29108.0, 51225.0, 58484.0, 60489.0, 64115.0, 64926.0, 81793.0, 114548.0, 118788.0, 146722.0, 168537.0, 200316.0, 388512.0 
GO:0033691 MF 5.97e-07   6/428    22/29107 D05 sialic acid binding                      945.0, 27180.0, 27181.0, 89790.0, 114132.0, 100049587.0 
GO:0001618 MF 1.76e-06   9/428    76/29107 D03 virus receptor activity                  558.0, 920.0, 942.0, 1234.0, 3695.0, 3921.0, 4360.0, 6404.0, 6510.0 
GO:0003953 MF 1.79e-06   5/428    15/29107 D05 NAD+ nucleosidase activity               7098.0, 7100.0, 51284.0, 51311.0, 118788.0 
GO:0030246 MF 2.43e-06  13/428   177/29107 D02 carbohydrate binding                     945.0, 3965.0, 4065.0, 4973.0, 27180.0, 27181.0, 29121.0, 64581.0, 89790.0, 114132.0, 283420.0, 388512.0, 100049587.0 
GO:0001540 MF 4.11e-06   9/428    84/29107 D04 amyloid-beta binding                     154.0, 712.0, 972.0, 3684.0, 3689.0, 4481.0, 5204.0, 10333.0, 54209.0 
GO:1990782 MF 6.40e-06   6/428    32/29107 D06 protein tyrosine kinase binding          920.0, 5336.0, 10019.0, 29760.0, 54209.0, 57091.0 
GO:0005096 MF 6.81e-06  15/428   256/29107 D05 GTPase activator activity                397.0, 3071.0, 6001.0, 6494.0, 9938.0, 23526.0, 55803.0, 55843.0, 64333.0, 64407.0, 64926.0, 83478.0, 117289.0, 201176.0, 257106.0 
GO:0005102 MF 6.86e-06  18/428   357/29107 D03 signaling receptor binding               2.0, 718.0, 944.0, 2533.0, 3055.0, 4067.0, 5025.0, 5788.0, 6404.0, 6850.0, 7305.0, 10333.0, 10870.0, 10875.0, 11119.0, 23547.0, 54360.0, 118788.0 
GO:0016176 MF 9.03e-06   4/428    10/29107 D04 superoxide-generating NADPH oxidase activator activity 4688.0, 4689.0, 653361.0, 654817.0 
GO:0032396 MF 9.03e-06   4/428    10/29107 D05 inhibitory MHC class I receptor activity 10859.0, 11024.0, 11027.0, 23547.0 
GO:0016175 MF 9.03e-06   4/428    10/29107 D05 superoxide-generating NAD(P)H oxidase activity 1535.0, 1536.0, 4688.0, 653361.0 
GO:0045028 MF 2.08e-05   4/428    12/29107 D06 G protein-coupled purinergic nucleotide receptor activity 2857.0, 5724.0, 53829.0, 64805.0 
GO:0042605 MF 2.27e-05   5/428    24/29107 D04 peptide antigen binding                  3113.0, 3115.0, 3117.0, 3122.0, 3123.0 
GO:0042169 MF 2.45e-05   6/428    40/29107 D04 SH2 domain binding                       5777.0, 6850.0, 7462.0, 10859.0, 29760.0, 89790.0 
GO:0019955 MF 2.84e-05   6/428    41/29107 D03 cytokine binding                         972.0, 1436.0, 1441.0, 3570.0, 3597.0, 10148.0 
GO:0005085 MF 2.93e-05  13/428   223/29107 D05 guanyl-nucleotide exchange factor activity 1794.0, 5866.0, 7409.0, 27128.0, 50619.0, 64805.0, 79890.0, 79958.0, 81704.0, 89846.0, 115727.0, 117289.0, 221472.0 
GO:0001851 MF 3.09e-05   3/428     5/29107 D04 complement component C3b binding         3684.0, 3689.0, 11326.0 
GO:0140311 MF 3.09e-05   3/428     5/29107 D02 protein sequestering activity            6688.0, 7805.0, 147138.0 
GO:0001784 MF 4.29e-05   6/428    44/29107 D05 phosphotyrosine residue binding          3055.0, 5336.0, 5777.0, 6850.0, 7409.0, 64092.0 
GO:0003723 MF 5.20e-05  40/428  1389/29107 D04 RNA binding                              684.0, 2091.0, 3921.0, 4736.0, 6124.0, 6130.0, 6136.0, 6137.0, 6147.0, 6152.0, 6155.0, 6156.0, 6157.0, 6159.0, 6161.0, 6168.0, 6169.0, 6171.0, 6188.0, 6191.0, 6201.0, 6202.0, 6205.0, 6208.0, 6223.0, 6228.0, 6232.0, 6688.0, 7011.0, 8635.0, 9349.0, 11224.0, 25873.0, 27350.0, 51311.0, 55505.0, 60489.0, 64092.0, 91351.0, 200316.0 
GO:0004896 MF 5.56e-05   6/428    46/29107 D04 cytokine receptor activity               972.0, 1441.0, 3570.0, 3587.0, 3597.0, 10148.0 
GO:0038024 MF 7.29e-05   4/428    16/29107 D01 cargo receptor activity                  3684.0, 3689.0, 4360.0, 4481.0 
GO:0019901 MF 8.02e-05  19/428   470/29107 D05 protein kinase binding                   399.0, 920.0, 3059.0, 3663.0, 3689.0, 5336.0, 5777.0, 5788.0, 5880.0, 6188.0, 6201.0, 6223.0, 6850.0, 7454.0, 10346.0, 10475.0, 11200.0, 29760.0, 84106.0 
GO:0004950 MF 9.43e-05   4/428    17/29107 D07 chemokine receptor activity              1230.0, 1234.0, 1240.0, 1524.0 
GO:0017124 MF 1.28e-04   9/428   129/29107 D04 SH3 domain binding                       1535.0, 3059.0, 3635.0, 4067.0, 5777.0, 7454.0, 51225.0, 201176.0, 653361.0 
GO:0019899 MF 1.31e-04  16/428   369/29107 D03 enzyme binding                           2.0, 241.0, 920.0, 3570.0, 3965.0, 6188.0, 6886.0, 7011.0, 7040.0, 8345.0, 29108.0, 29760.0, 54625.0, 64115.0, 151636.0, 401494.0 
GO:0071791 MF 2.16e-04   2/428     2/29107 D06 chemokine (C-C motif) ligand 5 binding   1230.0, 1234.0 
GO:0004051 MF 2.16e-04   2/428     2/29107 D05 arachidonate 5-lipoxygenase activity     240.0, 241.0 
GO:0019864 MF 2.48e-04   3/428     9/29107 D04 IgG binding                              2207.0, 2209.0, 2214.0 
GO:0015026 MF 2.56e-04   5/428    39/29107 D03 coreceptor activity                      920.0, 942.0, 1234.0, 23547.0, 23643.0 
GO:1901981 MF 2.73e-04   4/428    22/29107 D05 phosphatidylinositol phosphate binding   79958.0, 80183.0, 124460.0, 221472.0 
GO:0047844 MF 3.51e-04   3/428    10/29107 D05 deoxycytidine deaminase activity         27350.0, 60489.0, 200316.0 
GO:0097199 MF 3.51e-04   3/428    10/29107 D07 cysteine-type endopeptidase activity involved in apoptotic signaling pathway 834.0, 841.0, 843.0 
GO:0097153 MF 3.51e-04   3/428    10/29107 D06 cysteine-type endopeptidase activity involved in apoptotic process 841.0, 843.0, 29108.0 
GO:0051015 MF 3.83e-04  11/428   216/29107 D05 actin filament binding                   199.0, 822.0, 3059.0, 3936.0, 4542.0, 10095.0, 23191.0, 51225.0, 85477.0, 91010.0, 92241.0 
GO:0043274 MF 3.88e-04   4/428    24/29107 D04 phospholipase binding                    695.0, 6850.0, 7454.0, 29760.0 
GO:0097110 MF 4.57e-04   6/428    67/29107 D03 scaffold protein binding                 841.0, 3784.0, 4067.0, 5336.0, 6850.0, 54209.0 
GO:0005525 MF 4.67e-04  15/428   373/29107 D08 GTP binding                              399.0, 4261.0, 4600.0, 5880.0, 10981.0, 26157.0, 54988.0, 55303.0, 55340.0, 115004.0, 115761.0, 155038.0, 168537.0, 170575.0, 474344.0 
GO:0042608 MF 4.77e-04   3/428    11/29107 D04 T cell receptor binding                  1794.0, 3122.0, 3123.0 
GO:0097677 MF 4.77e-04   3/428    11/29107 D06 STAT family protein binding              6688.0, 8345.0, 151636.0 
GO:0042803 MF 4.87e-04  22/428   671/29107 D04 protein homodimerization activity        55.0, 154.0, 684.0, 920.0, 1436.0, 3087.0, 3570.0, 5341.0, 6480.0, 6793.0, 7305.0, 8942.0, 10346.0, 10475.0, 10859.0, 11200.0, 27306.0, 29108.0, 51816.0, 58484.0, 64170.0, 168537.0 
GO:0004435 MF 5.33e-04   4/428    26/29107 D07 phosphatidylinositol phospholipase C activity 1230.0, 1234.0, 5330.0, 5336.0 
```
