## Supplementary material for "Transcriptional and genetic sex differences for schizophrenia across the dorsolateral prefrontal cortex, hippocampus, and caudate nucleus": Data S4: GO_analysis_module_lightcyan.txt

```
GO:0042391 BP 9.54e-07  10/401    97/29107 D03 regulation of membrane potential         88.0, 1136.0, 1142.0, 2742.0, 2899.0, 9699.0, 9783.0, 27133.0, 90134.0, 120892.0 
GO:0005886 CC 1.26e-08 106/401  4502/29107 D03 plasma membrane                          88.0, 93.0, 624.0, 779.0, 1004.0, 1005.0, 1043.0, 1129.0, 1136.0, 1142.0, 1184.0, 1803.0, 1946.0, 2042.0, 2322.0, 2674.0, 2690.0, 2742.0, 2834.0, 2888.0, 2893.0, 2899.0, 3062.0, 3269.0, 3351.0, 3352.0, 3355.0, 3768.0, 3777.0, 5205.0, 5295.0, 5999.0, 6331.0, 6469.0, 6732.0, 7010.0, 7222.0, 7976.0, 8490.0, 8744.0, 8792.0, 8853.0, 9055.0, 9340.0, 9590.0, 9628.0, 10003.0, 10886.0, 11122.0, 22854.0, 22943.0, 23136.0, 23240.0, 23242.0, 23251.0, 23596.0, 26031.0, 26034.0, 26154.0, 26280.0, 27133.0, 27201.0, 27255.0, 27289.0, 27328.0, 50507.0, 51744.0, 53942.0, 54566.0, 54843.0, 54874.0, 55775.0, 55835.0, 57616.0, 57628.0, 59277.0, 59338.0, 59350.0, 60482.0, 79180.0, 79820.0, 79937.0, 79960.0, 80144.0, 84109.0, 84189.0, 84539.0, 84632.0, 90134.0, 112609.0, 116443.0, 120892.0, 121268.0, 123879.0, 127833.0, 145957.0, 146183.0, 151195.0, 151835.0, 152330.0, 195814.0, 283463.0, 285966.0, 341359.0, 342184.0, 100288413.0 
GO:0016021 CC 6.52e-06  80/401  3525/29107 D03 integral component of membrane           1004.0, 1005.0, 1129.0, 1136.0, 1142.0, 1803.0, 2690.0, 3768.0, 4249.0, 4259.0, 6331.0, 6489.0, 7903.0, 7976.0, 8707.0, 8744.0, 8792.0, 9340.0, 9481.0, 10003.0, 10090.0, 10349.0, 10690.0, 11122.0, 23231.0, 23240.0, 23245.0, 23251.0, 23266.0, 23333.0, 23596.0, 26035.0, 26154.0, 26280.0, 27201.0, 50507.0, 51301.0, 51744.0, 53346.0, 56475.0, 57084.0, 57146.0, 60482.0, 64579.0, 79669.0, 79937.0, 80021.0, 80144.0, 84109.0, 84620.0, 112609.0, 114571.0, 114815.0, 116443.0, 121551.0, 127833.0, 127845.0, 137868.0, 140767.0, 145957.0, 151742.0, 152078.0, 165679.0, 166752.0, 168391.0, 195814.0, 253152.0, 256130.0, 283316.0, 283554.0, 285761.0, 341359.0, 342865.0, 387775.0, 387890.0, 441061.0, 442117.0, 442213.0, 729025.0, 100288413.0 
GO:0005887 CC 9.59e-06  41/401  1413/29107 D04 integral component of plasma membrane    93.0, 624.0, 1129.0, 1136.0, 1142.0, 1184.0, 2042.0, 2322.0, 2523.0, 2690.0, 2742.0, 2834.0, 2899.0, 3062.0, 3269.0, 3351.0, 3352.0, 3355.0, 3777.0, 5205.0, 6098.0, 6335.0, 7010.0, 7222.0, 9723.0, 10371.0, 10886.0, 11122.0, 23266.0, 23596.0, 27133.0, 27328.0, 57575.0, 59350.0, 84109.0, 84189.0, 84539.0, 90134.0, 129293.0, 223117.0, 344758.0 
GO:0045202 CC 1.67e-05  18/401   407/29107 D03 synapse                                  785.0, 869.0, 1129.0, 1136.0, 1142.0, 2742.0, 3062.0, 3269.0, 3352.0, 3355.0, 3777.0, 6196.0, 25924.0, 60482.0, 116443.0, 341359.0, 345557.0, 402117.0 
```
