## Supplementary material for "Transcriptional and genetic sex differences for schizophrenia across the dorsolateral prefrontal cortex, hippocampus, and caudate nucleus": Data S4: GO_analysis_module_lightgreen.txt

```
GO:0006955 BP 5.82e-11  22/374   298/29107 D02 immune response                          1514.0, 1896.0, 2113.0, 2213.0, 2217.0, 3105.0, 3106.0, 3107.0, 3117.0, 3118.0, 3134.0, 3561.0, 3600.0, 3603.0, 5168.0, 5896.0, 6351.0, 7852.0, 8741.0, 8743.0, 10225.0, 30835.0 
GO:0007165 BP 5.48e-07  35/374  1075/29107 D04 signal transduction                      307.0, 308.0, 1140.0, 1896.0, 2064.0, 2200.0, 2213.0, 2359.0, 2787.0, 3068.0, 3561.0, 3600.0, 3603.0, 3702.0, 3707.0, 3959.0, 4046.0, 5894.0, 5998.0, 6351.0, 7075.0, 7205.0, 8412.0, 8611.0, 8741.0, 8743.0, 9051.0, 10276.0, 11018.0, 11186.0, 64167.0, 85360.0, 143872.0, 255394.0, 283349.0 
GO:0002486 BP 9.11e-07   4/374     7/29107 D07 antigen processing and presentation of endogenous peptide antigen via MHC class I via ER pathway, TAP-independent 3105.0, 3106.0, 3107.0, 3134.0 
GO:0043066 BP 1.51e-06  21/374   484/29107 D07 negative regulation of apoptotic process 307.0, 308.0, 358.0, 369.0, 475.0, 847.0, 1603.0, 3303.0, 3304.0, 4790.0, 5894.0, 6134.0, 7009.0, 10105.0, 10630.0, 11167.0, 51176.0, 56892.0, 81567.0, 81788.0, 84942.0 
GO:0043123 BP 5.71e-06  12/374   186/29107 D08 positive regulation of I-kappaB kinase/NF-kappaB signaling 1896.0, 1936.0, 3551.0, 4919.0, 6737.0, 8743.0, 9516.0, 60401.0, 79971.0, 80833.0, 85363.0, 114769.0 
GO:0002250 BP 6.73e-06  12/374   189/29107 D03 adaptive immune response                 1514.0, 3106.0, 3107.0, 3117.0, 3118.0, 3127.0, 3702.0, 5896.0, 7006.0, 30835.0, 64167.0, 84876.0 
GO:0070370 BP 2.06e-05   3/374     5/29107 D06 cellular heat acclimation                3303.0, 3304.0, 440498.0 
GO:0051092 BP 2.90e-05  10/374   152/29107 D12 positive regulation of NF-kappaB transcription factor activity 847.0, 1896.0, 3303.0, 3304.0, 3551.0, 4919.0, 6737.0, 60401.0, 85363.0, 114769.0 
GO:0045087 BP 3.43e-05  18/374   461/29107 D06 innate immune response                   283.0, 1435.0, 3105.0, 3106.0, 3107.0, 3429.0, 3430.0, 3551.0, 6737.0, 9051.0, 30835.0, 56658.0, 79792.0, 84282.0, 85363.0, 89122.0, 140564.0, 340061.0 
GO:0046718 BP 3.68e-05   8/374    97/29107 D06 viral entry into host cell               1378.0, 1514.0, 3303.0, 3304.0, 6575.0, 7852.0, 8673.0, 30835.0 
GO:0019886 BP 3.73e-05   5/374    30/29107 D05 antigen processing and presentation of exogenous peptide antigen via MHC class II 1514.0, 2213.0, 3117.0, 3118.0, 3127.0 
GO:0010468 BP 3.83e-05  12/374   225/29107 D05 regulation of gene expression            999.0, 4299.0, 4904.0, 6737.0, 7048.0, 10140.0, 10362.0, 25987.0, 51374.0, 56658.0, 85363.0, 89122.0 
GO:0016139 BP 4.09e-05   3/374     6/29107 D06 glycoside catabolic process              2519.0, 2717.0, 4668.0 
GO:0017148 BP 5.58e-05   7/374    76/29107 D08 negative regulation of translation       283.0, 811.0, 4904.0, 6470.0, 10140.0, 23521.0, 197135.0 
GO:0070062 CC 2.00e-17  79/374  2169/29107 D06 extracellular exosome                    221.0, 307.0, 308.0, 347.0, 358.0, 634.0, 706.0, 760.0, 811.0, 847.0, 873.0, 928.0, 967.0, 999.0, 1378.0, 1476.0, 1497.0, 1514.0, 1522.0, 2050.0, 2195.0, 2202.0, 2519.0, 2717.0, 2787.0, 3105.0, 3106.0, 3107.0, 3127.0, 3303.0, 3304.0, 3732.0, 3931.0, 3959.0, 4046.0, 4637.0, 4668.0, 4669.0, 4904.0, 5269.0, 5349.0, 5479.0, 5696.0, 5721.0, 5725.0, 6122.0, 6203.0, 6239.0, 6470.0, 6575.0, 7094.0, 7852.0, 8337.0, 8349.0, 8611.0, 8673.0, 8741.0, 8743.0, 8969.0, 9368.0, 9961.0, 10103.0, 10327.0, 10544.0, 10627.0, 11167.0, 22795.0, 26022.0, 26509.0, 55020.0, 55075.0, 55766.0, 55890.0, 79971.0, 81567.0, 83483.0, 84171.0, 113189.0, 440689.0 
GO:0005886 CC 2.45e-16 121/374  4502/29107 D03 plasma membrane                          151.0, 221.0, 307.0, 358.0, 634.0, 760.0, 847.0, 928.0, 967.0, 999.0, 1378.0, 1435.0, 1497.0, 1514.0, 1522.0, 1896.0, 1945.0, 2013.0, 2050.0, 2064.0, 2180.0, 2195.0, 2213.0, 2359.0, 2619.0, 2787.0, 3105.0, 3106.0, 3107.0, 3117.0, 3118.0, 3127.0, 3134.0, 3185.0, 3303.0, 3304.0, 3561.0, 3603.0, 3702.0, 3732.0, 3764.0, 4007.0, 4046.0, 4092.0, 4682.0, 4855.0, 4919.0, 5168.0, 5269.0, 5349.0, 5551.0, 5894.0, 5998.0, 6236.0, 6446.0, 6560.0, 6575.0, 6614.0, 7006.0, 7048.0, 7094.0, 7205.0, 7852.0, 7923.0, 8578.0, 8611.0, 8673.0, 8875.0, 8970.0, 8994.0, 9051.0, 9516.0, 10103.0, 10225.0, 10268.0, 10544.0, 10630.0, 11018.0, 11118.0, 11149.0, 22795.0, 23189.0, 25805.0, 26020.0, 26022.0, 26136.0, 26509.0, 27151.0, 27173.0, 30835.0, 50615.0, 51374.0, 51705.0, 54852.0, 55353.0, 55640.0, 55890.0, 56892.0, 57085.0, 57716.0, 60401.0, 64065.0, 64167.0, 79056.0, 79792.0, 79971.0, 84876.0, 89122.0, 90427.0, 92737.0, 93129.0, 115330.0, 121227.0, 130271.0, 152503.0, 157638.0, 196740.0, 283349.0, 284119.0, 340061.0, 374395.0 
GO:0016020 CC 7.98e-14  71/374  2121/29107 D02 membrane                                 308.0, 634.0, 811.0, 831.0, 847.0, 928.0, 1265.0, 1435.0, 1603.0, 1896.0, 2180.0, 2787.0, 3105.0, 3106.0, 3107.0, 3117.0, 3134.0, 3185.0, 3430.0, 3561.0, 3703.0, 3707.0, 3959.0, 4046.0, 4172.0, 4637.0, 5479.0, 5551.0, 5721.0, 5725.0, 6134.0, 6143.0, 6184.0, 6203.0, 6238.0, 6560.0, 6575.0, 7009.0, 8412.0, 8602.0, 8611.0, 8673.0, 8741.0, 9051.0, 9368.0, 9902.0, 9961.0, 10103.0, 10105.0, 10186.0, 10241.0, 10630.0, 11037.0, 11118.0, 23521.0, 26020.0, 27173.0, 30835.0, 55254.0, 55741.0, 64072.0, 79443.0, 79956.0, 80833.0, 83596.0, 84171.0, 84876.0, 93129.0, 115362.0, 619189.0, 111089941.0 
GO:0005829 CC 1.98e-10 119/374  5293/29107 D02 cytosol                                  32.0, 54.0, 141.0, 151.0, 221.0, 283.0, 308.0, 369.0, 475.0, 595.0, 675.0, 706.0, 760.0, 811.0, 831.0, 847.0, 873.0, 1029.0, 1030.0, 1476.0, 1936.0, 2013.0, 2050.0, 2064.0, 2176.0, 3155.0, 3185.0, 3303.0, 3304.0, 3430.0, 3551.0, 3561.0, 3600.0, 3603.0, 3702.0, 3707.0, 4000.0, 4092.0, 4637.0, 4682.0, 4772.0, 4773.0, 4790.0, 4855.0, 4904.0, 5264.0, 5269.0, 5551.0, 5696.0, 5721.0, 5723.0, 5894.0, 5998.0, 6122.0, 6134.0, 6143.0, 6184.0, 6203.0, 6236.0, 6446.0, 6470.0, 6615.0, 6737.0, 6776.0, 7006.0, 7048.0, 7094.0, 7205.0, 8349.0, 8462.0, 8673.0, 8741.0, 8970.0, 8994.0, 9051.0, 9654.0, 9961.0, 10241.0, 10276.0, 10327.0, 10627.0, 10630.0, 23498.0, 23521.0, 25895.0, 26064.0, 26136.0, 27237.0, 27284.0, 29997.0, 51226.0, 51504.0, 53630.0, 55062.0, 55075.0, 56658.0, 56892.0, 63898.0, 63929.0, 79792.0, 79971.0, 84282.0, 84876.0, 84942.0, 85363.0, 89122.0, 90427.0, 91107.0, 92689.0, 126393.0, 130271.0, 150368.0, 152503.0, 197358.0, 283349.0, 284119.0, 340061.0, 440498.0, 440689.0 
GO:0005925 CC 2.54e-10  25/374   418/29107 D05 focal adhesion                           308.0, 811.0, 847.0, 928.0, 1265.0, 1466.0, 2195.0, 3303.0, 3304.0, 3603.0, 5479.0, 6122.0, 6143.0, 6203.0, 7094.0, 7145.0, 7205.0, 8412.0, 8462.0, 8994.0, 9902.0, 10544.0, 11078.0, 23521.0, 26136.0 
GO:0071556 CC 1.71e-09   8/374    28/29107 D06 integral component of lumenal side of endoplasmic reticulum membrane 811.0, 3105.0, 3106.0, 3107.0, 3117.0, 3118.0, 3127.0, 3134.0 
GO:0005737 CC 7.09e-09 105/374  4724/29107 D02 cytoplasm                                221.0, 307.0, 308.0, 347.0, 358.0, 463.0, 595.0, 760.0, 811.0, 831.0, 847.0, 999.0, 1029.0, 1030.0, 1466.0, 1476.0, 1936.0, 2013.0, 2113.0, 2176.0, 2717.0, 3068.0, 3303.0, 3304.0, 3430.0, 3551.0, 3600.0, 3707.0, 4092.0, 4286.0, 4668.0, 4772.0, 4773.0, 4790.0, 4904.0, 4919.0, 5269.0, 5479.0, 5721.0, 5723.0, 5894.0, 6122.0, 6203.0, 6239.0, 6446.0, 6470.0, 6615.0, 6737.0, 7009.0, 7145.0, 7153.0, 7205.0, 7852.0, 8412.0, 8673.0, 8741.0, 8994.0, 9051.0, 9368.0, 9592.0, 9961.0, 10103.0, 10105.0, 10140.0, 10225.0, 10241.0, 10763.0, 10782.0, 11078.0, 11099.0, 11186.0, 23189.0, 23498.0, 23521.0, 25805.0, 25895.0, 26112.0, 27284.0, 30835.0, 51176.0, 55062.0, 56658.0, 56892.0, 57716.0, 63898.0, 63901.0, 63929.0, 64167.0, 80833.0, 81788.0, 84282.0, 85363.0, 89122.0, 115362.0, 126393.0, 130271.0, 140564.0, 154043.0, 157638.0, 197135.0, 197358.0, 283349.0, 284119.0, 285025.0, 100127983.0 
GO:0005576 CC 2.21e-08  54/374  1854/29107 D02 extracellular region                     283.0, 308.0, 347.0, 811.0, 847.0, 999.0, 1265.0, 1435.0, 1476.0, 1514.0, 1522.0, 1945.0, 2050.0, 2162.0, 2200.0, 2202.0, 2519.0, 2717.0, 3068.0, 3303.0, 3304.0, 3600.0, 3603.0, 3931.0, 3959.0, 4790.0, 4855.0, 4904.0, 5269.0, 5551.0, 6351.0, 6352.0, 6614.0, 7094.0, 8741.0, 8743.0, 8875.0, 9961.0, 10544.0, 11061.0, 11167.0, 22795.0, 30835.0, 51705.0, 55075.0, 57188.0, 57493.0, 79056.0, 79792.0, 80833.0, 81567.0, 126393.0, 196740.0, 245812.0 
GO:0016021 CC 9.41e-08  82/374  3525/29107 D03 integral component of membrane           54.0, 358.0, 634.0, 706.0, 999.0, 1435.0, 1497.0, 1603.0, 1896.0, 2013.0, 2064.0, 2180.0, 2217.0, 2359.0, 2619.0, 3429.0, 3703.0, 5551.0, 5959.0, 6184.0, 6614.0, 7009.0, 7048.0, 7852.0, 8578.0, 8673.0, 8992.0, 9249.0, 9902.0, 10186.0, 11018.0, 11061.0, 11118.0, 11149.0, 25805.0, 26020.0, 26022.0, 26509.0, 27173.0, 29095.0, 30835.0, 50615.0, 51302.0, 51374.0, 51705.0, 53407.0, 54470.0, 54718.0, 54852.0, 55254.0, 55353.0, 55568.0, 55640.0, 57085.0, 57493.0, 60401.0, 64072.0, 64091.0, 64167.0, 64764.0, 79056.0, 79695.0, 79792.0, 79956.0, 80270.0, 83483.0, 84752.0, 92737.0, 93129.0, 113189.0, 115330.0, 121227.0, 130814.0, 135932.0, 137835.0, 148327.0, 154467.0, 196740.0, 200634.0, 203427.0, 374395.0, 619189.0 
GO:0009986 CC 6.44e-07  24/374   581/29107 D02 cell surface                             151.0, 307.0, 634.0, 811.0, 967.0, 1378.0, 1522.0, 2013.0, 3105.0, 3106.0, 3107.0, 3134.0, 3561.0, 3600.0, 4855.0, 4919.0, 7094.0, 7145.0, 7852.0, 9601.0, 10268.0, 10544.0, 30835.0, 83483.0 
GO:0005783 CC 6.71e-07  34/374  1036/29107 D05 endoplasmic reticulum                    347.0, 706.0, 811.0, 831.0, 847.0, 1522.0, 1936.0, 2180.0, 3105.0, 3106.0, 3107.0, 3134.0, 3303.0, 3304.0, 5479.0, 6134.0, 6184.0, 6238.0, 7009.0, 9601.0, 11018.0, 26022.0, 29095.0, 51661.0, 53407.0, 55741.0, 64764.0, 79956.0, 79971.0, 79993.0, 81567.0, 148327.0, 284119.0, 111089941.0 
GO:0005764 CC 7.10e-07  16/374   277/29107 D07 lysosome                                 54.0, 414.0, 811.0, 847.0, 1497.0, 1514.0, 1522.0, 2519.0, 2717.0, 4668.0, 4669.0, 7852.0, 10268.0, 55353.0, 79443.0, 220441.0 
GO:0005634 CC 8.44e-07 108/374  5386/29107 D05 nucleus                                  32.0, 35.0, 283.0, 307.0, 358.0, 463.0, 595.0, 675.0, 811.0, 1029.0, 1030.0, 1466.0, 1476.0, 1514.0, 1936.0, 2013.0, 2064.0, 2113.0, 2176.0, 2195.0, 3007.0, 3009.0, 3068.0, 3185.0, 3303.0, 3304.0, 3430.0, 3551.0, 3702.0, 3707.0, 4000.0, 4092.0, 4172.0, 4286.0, 4682.0, 4772.0, 4773.0, 4790.0, 4855.0, 4904.0, 5479.0, 5696.0, 5725.0, 5896.0, 5998.0, 6122.0, 6134.0, 6203.0, 6239.0, 6446.0, 6470.0, 6615.0, 6737.0, 6920.0, 6934.0, 7009.0, 7153.0, 7205.0, 7764.0, 7852.0, 8337.0, 8349.0, 8462.0, 8969.0, 8970.0, 8994.0, 9592.0, 9961.0, 10140.0, 10241.0, 10276.0, 10362.0, 11078.0, 11186.0, 23133.0, 23189.0, 23521.0, 25925.0, 26112.0, 26136.0, 29946.0, 51176.0, 54796.0, 55075.0, 55766.0, 56658.0, 56892.0, 57716.0, 58529.0, 60436.0, 63901.0, 64236.0, 64761.0, 64764.0, 83596.0, 84107.0, 91107.0, 116071.0, 126393.0, 140564.0, 148327.0, 162394.0, 197135.0, 197370.0, 284119.0, 375757.0, 440498.0, 440689.0 
GO:0005887 CC 1.26e-06  41/374  1413/29107 D04 integral component of plasma membrane    151.0, 358.0, 634.0, 928.0, 967.0, 969.0, 1140.0, 1378.0, 1896.0, 2050.0, 2064.0, 2195.0, 2213.0, 3105.0, 3106.0, 3107.0, 3117.0, 3118.0, 3561.0, 3732.0, 4855.0, 4919.0, 5349.0, 6560.0, 6575.0, 7009.0, 7048.0, 7075.0, 8611.0, 8743.0, 10103.0, 10225.0, 10268.0, 10544.0, 10630.0, 55890.0, 60401.0, 64065.0, 83882.0, 84876.0, 114897.0 
GO:0042612 CC 1.80e-06   4/374     8/29107 D05 MHC class I protein complex              3105.0, 3106.0, 3107.0, 3134.0 
GO:0005788 CC 2.61e-06  16/374   306/29107 D05 endoplasmic reticulum lumen              414.0, 811.0, 1435.0, 1522.0, 2200.0, 2519.0, 5479.0, 5959.0, 9601.0, 11167.0, 51661.0, 55741.0, 64167.0, 81567.0, 285203.0, 111089941.0 
GO:0012507 CC 5.76e-06   7/374    54/29107 D07 ER to Golgi transport vesicle membrane   3105.0, 3106.0, 3107.0, 3117.0, 3118.0, 3127.0, 3134.0 
GO:0048471 CC 2.06e-05  24/374   713/29107 D02 perinuclear region of cytoplasm          307.0, 347.0, 811.0, 999.0, 1435.0, 2064.0, 2195.0, 3303.0, 3304.0, 4172.0, 5479.0, 8673.0, 9051.0, 9368.0, 9961.0, 10103.0, 10241.0, 10544.0, 51374.0, 51504.0, 83483.0, 115362.0, 197358.0, 340061.0 
GO:0000139 CC 2.82e-05  21/374   587/29107 D05 Golgi membrane                           2013.0, 3105.0, 3106.0, 3107.0, 3117.0, 3118.0, 3127.0, 3134.0, 4855.0, 9516.0, 51226.0, 53407.0, 55062.0, 55568.0, 57085.0, 79695.0, 79971.0, 84752.0, 113189.0, 115362.0, 148327.0 
GO:1990904 CC 3.07e-05  10/374   153/29107 D02 ribonucleoprotein complex                3185.0, 3303.0, 3304.0, 4773.0, 4904.0, 6203.0, 6737.0, 7153.0, 23521.0, 84282.0 
GO:0005789 CC 3.08e-05  29/374   974/29107 D04 endoplasmic reticulum membrane           811.0, 1603.0, 1896.0, 2180.0, 3105.0, 3429.0, 3703.0, 4855.0, 5959.0, 6184.0, 6446.0, 7009.0, 9249.0, 11018.0, 26022.0, 27173.0, 51226.0, 51302.0, 53407.0, 55254.0, 57085.0, 64167.0, 64764.0, 79956.0, 79971.0, 79993.0, 80270.0, 148327.0, 340061.0 
GO:0030667 CC 3.68e-05   8/374    97/29107 D06 secretory granule membrane               221.0, 1378.0, 3106.0, 3107.0, 5269.0, 8673.0, 340061.0, 374395.0 
GO:0030670 CC 3.93e-05   7/374    72/29107 D07 phagocytic vesicle membrane              811.0, 3105.0, 3106.0, 3107.0, 3134.0, 8673.0, 8992.0 
GO:0005739 CC 4.33e-05  35/374  1307/29107 D05 mitochondrion                            32.0, 35.0, 369.0, 706.0, 847.0, 1376.0, 1593.0, 1632.0, 2180.0, 3030.0, 3155.0, 3303.0, 3304.0, 3429.0, 3764.0, 4007.0, 4790.0, 5166.0, 5264.0, 5894.0, 6446.0, 7764.0, 10105.0, 10201.0, 10630.0, 51409.0, 54470.0, 56658.0, 63929.0, 64065.0, 112817.0, 137835.0, 148327.0, 254552.0, 284119.0 
GO:0005615 CC 5.47e-05  42/374  1708/29107 D02 extracellular space                      141.0, 283.0, 347.0, 811.0, 928.0, 967.0, 1378.0, 1435.0, 1476.0, 1514.0, 1522.0, 1896.0, 2200.0, 2202.0, 2217.0, 2519.0, 3068.0, 3134.0, 3430.0, 3600.0, 3603.0, 3931.0, 3959.0, 5168.0, 5269.0, 6351.0, 6352.0, 8349.0, 8741.0, 8970.0, 9601.0, 10327.0, 10544.0, 11167.0, 22795.0, 25987.0, 26022.0, 27151.0, 79792.0, 84171.0, 114897.0, 121227.0 
GO:0043231 CC 5.92e-05  26/374   847/29107 D04 intracellular membrane-bounded organelle 151.0, 706.0, 847.0, 967.0, 1497.0, 1514.0, 1896.0, 4904.0, 5479.0, 6615.0, 9516.0, 10103.0, 10105.0, 10241.0, 26509.0, 29997.0, 51302.0, 51374.0, 55890.0, 57085.0, 57188.0, 79443.0, 80177.0, 197358.0, 197370.0, 284119.0 
GO:0000786 CC 7.43e-05   8/374   107/29107 D03 nucleosome                               3007.0, 3009.0, 8337.0, 8349.0, 8969.0, 8970.0, 55766.0, 440689.0 
GO:0005765 CC 1.10e-04  14/374   331/29107 D07 lysosomal membrane                       967.0, 1497.0, 3117.0, 3118.0, 3127.0, 3134.0, 6560.0, 8673.0, 8992.0, 9516.0, 10103.0, 51374.0, 55353.0, 220441.0 
GO:0009897 CC 2.85e-04  13/374   320/29107 D03 external side of plasma membrane         811.0, 928.0, 969.0, 2213.0, 2217.0, 3134.0, 3561.0, 7048.0, 7852.0, 11118.0, 30835.0, 54718.0, 57493.0 
GO:0030666 CC 3.06e-04   6/374    71/29107 D06 endocytic vesicle membrane               928.0, 3117.0, 3118.0, 3127.0, 8578.0, 79971.0 
GO:0008250 CC 4.25e-04   3/374    12/29107 D04 oligosaccharyltransferase complex        1603.0, 3703.0, 6184.0 
GO:0005901 CC 4.43e-04   6/374    76/29107 D06 caveola                                  7048.0, 8611.0, 11149.0, 26509.0, 83483.0, 284119.0 
GO:0022626 CC 4.43e-04   6/374    76/29107 D06 cytosolic ribosome                       347.0, 6122.0, 6134.0, 6143.0, 6203.0, 23521.0 
GO:0031410 CC 4.50e-04  12/374   293/29107 D06 cytoplasmic vesicle                      283.0, 307.0, 1522.0, 2013.0, 6737.0, 7852.0, 10241.0, 10630.0, 11037.0, 26509.0, 79971.0, 115362.0 
GO:0005654 CC 4.76e-04  73/374  3805/29107 D02 nucleoplasm                              35.0, 463.0, 595.0, 675.0, 967.0, 1163.0, 1376.0, 1936.0, 2113.0, 2176.0, 3068.0, 3185.0, 3303.0, 3304.0, 3600.0, 4000.0, 4092.0, 4172.0, 4286.0, 4772.0, 4773.0, 4790.0, 4855.0, 4904.0, 5479.0, 5696.0, 5721.0, 5725.0, 5896.0, 6203.0, 6446.0, 6470.0, 6615.0, 6737.0, 6776.0, 6934.0, 7153.0, 7764.0, 8349.0, 8462.0, 8602.0, 8741.0, 8970.0, 8994.0, 9516.0, 9592.0, 10103.0, 10362.0, 23133.0, 25895.0, 26064.0, 29997.0, 30834.0, 51176.0, 51504.0, 54796.0, 55075.0, 56892.0, 60436.0, 63901.0, 64764.0, 79710.0, 79792.0, 80177.0, 85363.0, 92689.0, 130271.0, 148327.0, 152503.0, 197370.0, 284119.0, 340061.0, 440689.0 
GO:0097487 CC 4.90e-04   2/374     3/29107 D07 multivesicular body, internal vesicle    967.0, 55353.0 
GO:0005856 CC 7.62e-04  14/374   401/29107 D05 cytoskeleton                             1265.0, 1378.0, 1896.0, 7006.0, 7094.0, 7145.0, 7205.0, 9961.0, 10241.0, 11099.0, 23189.0, 26064.0, 55062.0, 55075.0 
GO:0032991 CC 9.62e-04  19/374   643/29107 D01 protein-containing complex               675.0, 847.0, 928.0, 969.0, 3155.0, 3303.0, 3304.0, 4092.0, 4286.0, 5479.0, 6122.0, 6134.0, 7153.0, 7852.0, 25895.0, 26136.0, 51504.0, 114769.0, 284119.0 
GO:0005515 MF 1.36e-30 269/374 12418/29107 D02 protein binding                          32.0, 141.0, 151.0, 221.0, 283.0, 307.0, 308.0, 347.0, 358.0, 369.0, 463.0, 475.0, 595.0, 634.0, 675.0, 706.0, 760.0, 811.0, 831.0, 928.0, 967.0, 969.0, 999.0, 1029.0, 1030.0, 1140.0, 1163.0, 1376.0, 1378.0, 1435.0, 1466.0, 1514.0, 1522.0, 1896.0, 1936.0, 1945.0, 2013.0, 2050.0, 2064.0, 2113.0, 2162.0, 2176.0, 2195.0, 2200.0, 2202.0, 2213.0, 2217.0, 2359.0, 2519.0, 2619.0, 2717.0, 2787.0, 3009.0, 3030.0, 3105.0, 3106.0, 3107.0, 3117.0, 3118.0, 3134.0, 3185.0, 3303.0, 3304.0, 3429.0, 3430.0, 3551.0, 3561.0, 3600.0, 3702.0, 3703.0, 3707.0, 3732.0, 3764.0, 3931.0, 3959.0, 4000.0, 4007.0, 4092.0, 4172.0, 4286.0, 4299.0, 4637.0, 4682.0, 4772.0, 4773.0, 4790.0, 4855.0, 4904.0, 4919.0, 5166.0, 5264.0, 5450.0, 5479.0, 5551.0, 5696.0, 5721.0, 5725.0, 5894.0, 5896.0, 5998.0, 6122.0, 6134.0, 6143.0, 6184.0, 6203.0, 6236.0, 6351.0, 6352.0, 6446.0, 6470.0, 6560.0, 6615.0, 6737.0, 6776.0, 6920.0, 6934.0, 7006.0, 7009.0, 7048.0, 7075.0, 7094.0, 7145.0, 7153.0, 7205.0, 7764.0, 7852.0, 7923.0, 8337.0, 8349.0, 8412.0, 8462.0, 8578.0, 8611.0, 8673.0, 8743.0, 8875.0, 8969.0, 8970.0, 8992.0, 8994.0, 9051.0, 9368.0, 9516.0, 9592.0, 9601.0, 9902.0, 9961.0, 10103.0, 10105.0, 10140.0, 10201.0, 10241.0, 10268.0, 10276.0, 10327.0, 10362.0, 10544.0, 10627.0, 10630.0, 10763.0, 10782.0, 10906.0, 11018.0, 11099.0, 11118.0, 11149.0, 11167.0, 11186.0, 22795.0, 23133.0, 23189.0, 23336.0, 23498.0, 25805.0, 25895.0, 25925.0, 26020.0, 26022.0, 26064.0, 26136.0, 26509.0, 27173.0, 27237.0, 27284.0, 29095.0, 29946.0, 29997.0, 30834.0, 30835.0, 50615.0, 51176.0, 51374.0, 51409.0, 51504.0, 51661.0, 53407.0, 54796.0, 54852.0, 55062.0, 55075.0, 55106.0, 55254.0, 55353.0, 55603.0, 56658.0, 56892.0, 57085.0, 57188.0, 57493.0, 57716.0, 58529.0, 60401.0, 63898.0, 63901.0, 63929.0, 64065.0, 64072.0, 64236.0, 64927.0, 79056.0, 79443.0, 79710.0, 79792.0, 79956.0, 79971.0, 79993.0, 80270.0, 81567.0, 81788.0, 83483.0, 84171.0, 84282.0, 84795.0, 84876.0, 85363.0, 90427.0, 92689.0, 92737.0, 93129.0, 112817.0, 114769.0, 114897.0, 115362.0, 116071.0, 121227.0, 130271.0, 135932.0, 148327.0, 150368.0, 151011.0, 152503.0, 154043.0, 154467.0, 157638.0, 196740.0, 197135.0, 197358.0, 197370.0, 200634.0, 220441.0, 245812.0, 255394.0, 283349.0, 284119.0, 285025.0, 340061.0, 374395.0, 375757.0, 440498.0 
GO:0042605 MF 1.57e-08   7/374    24/29107 D04 peptide antigen binding                  3105.0, 3106.0, 3107.0, 3117.0, 3127.0, 3134.0, 30835.0 
GO:0005102 MF 1.04e-06  18/374   357/29107 D03 signaling receptor binding               283.0, 1896.0, 2717.0, 3105.0, 3106.0, 3134.0, 3303.0, 3304.0, 8741.0, 8743.0, 9368.0, 10630.0, 11018.0, 11118.0, 27173.0, 54718.0, 55062.0, 245812.0 
GO:0046977 MF 2.10e-06   3/374     3/29107 D03 TAP binding                              3105.0, 3106.0, 3107.0 
GO:0042802 MF 5.02e-06  41/374  1495/29107 D03 identical protein binding                32.0, 307.0, 358.0, 634.0, 675.0, 847.0, 969.0, 999.0, 1435.0, 2064.0, 2113.0, 2200.0, 3429.0, 3430.0, 3551.0, 4790.0, 5551.0, 5721.0, 5723.0, 5894.0, 6351.0, 6352.0, 6470.0, 6737.0, 8743.0, 9051.0, 9961.0, 29997.0, 56658.0, 83483.0, 84282.0, 84876.0, 85363.0, 89122.0, 114769.0, 114897.0, 115362.0, 147040.0, 283349.0, 284119.0, 340061.0 
GO:0042803 MF 6.67e-05  22/374   671/29107 D04 protein homodimerization activity        283.0, 634.0, 847.0, 1435.0, 2717.0, 3551.0, 4668.0, 5723.0, 5896.0, 5959.0, 6352.0, 6470.0, 6737.0, 7153.0, 10241.0, 63929.0, 85363.0, 112817.0, 115362.0, 126393.0, 150368.0, 340061.0 
GO:0003723 MF 7.05e-05  36/374  1389/29107 D04 RNA binding                              811.0, 831.0, 1029.0, 1476.0, 3007.0, 3009.0, 3068.0, 3105.0, 3185.0, 3303.0, 3304.0, 4904.0, 5479.0, 5725.0, 6122.0, 6134.0, 6143.0, 6184.0, 6203.0, 6238.0, 6737.0, 7145.0, 7153.0, 7205.0, 8602.0, 9601.0, 23521.0, 26136.0, 29997.0, 55603.0, 57169.0, 64761.0, 140564.0, 197135.0, 284119.0, 388115.0 
GO:0030881 MF 7.09e-05   3/374     7/29107 D03 beta-2-microglobulin binding             2217.0, 3105.0, 3134.0 
```
