## Supplementary material for "Transcriptional and genetic sex differences for schizophrenia across the dorsolateral prefrontal cortex, hippocampus, and caudate nucleus": Data S4: GO_analysis_module_lightyellow.txt

```
GO:0006457 BP 1.52e-08  13/359   136/29107 D02 protein folding                          821.0, 2923.0, 3329.0, 3336.0, 3998.0, 6102.0, 6767.0, 7184.0, 9532.0, 10130.0, 22926.0, 51726.0, 64215.0 
GO:0006635 BP 4.06e-08   8/359    42/29107 D09 fatty acid beta-oxidation                34.0, 1666.0, 3032.0, 3033.0, 5828.0, 10449.0, 10455.0, 56898.0 
GO:0006888 BP 1.33e-06  10/359   112/29107 D06 endoplasmic reticulum to Golgi vesicle-mediated transport 378.0, 1315.0, 3998.0, 4253.0, 9276.0, 10802.0, 10959.0, 10972.0, 11014.0, 50999.0 
GO:0034975 BP 7.01e-06   4/359    11/29107 D03 protein folding in endoplasmic reticulum 821.0, 2923.0, 5611.0, 7184.0 
GO:1903912 BP 1.83e-05   3/359     5/29107 D10 negative regulation of endoplasmic reticulum stress-induced eIF2 alpha phosphorylation 5611.0, 10959.0, 84919.0 
GO:0005783 CC 5.99e-20  55/359  1036/29107 D05 endoplasmic reticulum                    175.0, 757.0, 821.0, 987.0, 1203.0, 1933.0, 2923.0, 3032.0, 3638.0, 3895.0, 3998.0, 4040.0, 4189.0, 4253.0, 5033.0, 5352.0, 5611.0, 6125.0, 6646.0, 7110.0, 7184.0, 7485.0, 7779.0, 8560.0, 10130.0, 10434.0, 10483.0, 10549.0, 10959.0, 10972.0, 11014.0, 11160.0, 22926.0, 23471.0, 25800.0, 25923.0, 29058.0, 50999.0, 51009.0, 51144.0, 51201.0, 51726.0, 54499.0, 55829.0, 64215.0, 79666.0, 83440.0, 83464.0, 84919.0, 121457.0, 148789.0, 169200.0, 171546.0, 285362.0, 286410.0 
GO:0005789 CC 6.80e-17  49/359   974/29107 D04 endoplasmic reticulum membrane           757.0, 821.0, 1315.0, 2773.0, 3638.0, 3895.0, 3998.0, 4189.0, 4253.0, 5352.0, 6646.0, 7184.0, 7485.0, 8560.0, 9197.0, 9276.0, 9420.0, 10130.0, 10483.0, 10802.0, 10959.0, 10972.0, 11014.0, 11160.0, 22926.0, 23169.0, 23478.0, 23556.0, 50999.0, 51009.0, 51075.0, 51144.0, 51201.0, 55304.0, 55788.0, 55829.0, 64215.0, 79053.0, 81542.0, 83440.0, 84230.0, 113612.0, 121457.0, 129642.0, 145173.0, 148789.0, 171546.0, 285440.0, 286410.0 
GO:0016020 CC 9.10e-13  67/359  2121/29107 D02 membrane                                 51.0, 378.0, 567.0, 708.0, 821.0, 965.0, 987.0, 1315.0, 1655.0, 1915.0, 2773.0, 3074.0, 3187.0, 3329.0, 3336.0, 3608.0, 3646.0, 3685.0, 3895.0, 3998.0, 4253.0, 4869.0, 5033.0, 5611.0, 5828.0, 5908.0, 6125.0, 6128.0, 6192.0, 6207.0, 6218.0, 6302.0, 6645.0, 6646.0, 7184.0, 8560.0, 9197.0, 9375.0, 9936.0, 10060.0, 10257.0, 10455.0, 10611.0, 10672.0, 10735.0, 22803.0, 22926.0, 23556.0, 25923.0, 26092.0, 26286.0, 51009.0, 51726.0, 51765.0, 54918.0, 55300.0, 55788.0, 64215.0, 65065.0, 83440.0, 84230.0, 84888.0, 84928.0, 113251.0, 121457.0, 129642.0, 255520.0 
GO:0005829 CC 4.04e-12 120/359  5293/29107 D02 cytosol                                  51.0, 223.0, 378.0, 567.0, 708.0, 987.0, 1203.0, 1315.0, 1429.0, 1655.0, 1666.0, 1728.0, 1915.0, 1933.0, 1975.0, 2035.0, 2308.0, 2710.0, 2803.0, 3187.0, 3329.0, 3416.0, 3417.0, 3646.0, 3685.0, 3987.0, 4090.0, 4214.0, 4507.0, 4869.0, 4953.0, 5095.0, 5208.0, 5238.0, 5533.0, 5611.0, 5828.0, 5908.0, 6125.0, 6128.0, 6139.0, 6192.0, 6207.0, 6218.0, 6727.0, 6767.0, 6897.0, 7110.0, 7178.0, 7184.0, 7296.0, 7358.0, 7525.0, 8100.0, 8727.0, 8895.0, 8915.0, 9276.0, 9324.0, 9532.0, 10114.0, 10130.0, 10146.0, 10434.0, 10455.0, 10483.0, 10549.0, 10611.0, 10672.0, 10735.0, 10802.0, 10935.0, 11160.0, 11164.0, 11234.0, 22919.0, 22926.0, 22978.0, 22995.0, 23111.0, 23279.0, 23556.0, 23607.0, 26092.0, 26286.0, 27250.0, 28962.0, 30061.0, 51071.0, 51191.0, 51324.0, 51611.0, 51765.0, 54875.0, 55017.0, 55233.0, 55300.0, 55601.0, 55629.0, 55761.0, 55825.0, 56898.0, 64135.0, 65065.0, 79023.0, 79731.0, 79892.0, 80014.0, 84191.0, 94056.0, 113251.0, 115416.0, 117177.0, 119504.0, 121441.0, 121512.0, 127018.0, 200894.0, 374354.0, 729920.0 
GO:0005739 CC 4.57e-12  49/359  1307/29107 D05 mitochondrion                            22.0, 34.0, 594.0, 708.0, 1407.0, 1666.0, 2308.0, 2710.0, 3032.0, 3033.0, 3313.0, 3329.0, 3336.0, 3416.0, 3417.0, 5033.0, 5095.0, 6993.0, 7296.0, 8520.0, 8560.0, 8773.0, 8801.0, 8802.0, 8895.0, 9617.0, 10352.0, 10449.0, 10455.0, 10935.0, 11112.0, 23078.0, 26275.0, 50808.0, 51075.0, 53343.0, 54516.0, 55013.0, 55017.0, 55760.0, 55825.0, 64135.0, 65991.0, 79691.0, 79731.0, 83875.0, 115416.0, 122704.0, 253512.0 
GO:0070062 CC 2.17e-11  65/359  2169/29107 D06 extracellular exosome                    223.0, 378.0, 483.0, 567.0, 821.0, 965.0, 1203.0, 1429.0, 1655.0, 1915.0, 2710.0, 2773.0, 2803.0, 2923.0, 3074.0, 3313.0, 3329.0, 3336.0, 3416.0, 3417.0, 3646.0, 3685.0, 3696.0, 3998.0, 4179.0, 4189.0, 4507.0, 5111.0, 5352.0, 5547.0, 5611.0, 5908.0, 6102.0, 6125.0, 6207.0, 6767.0, 6897.0, 7178.0, 7184.0, 7296.0, 7358.0, 7525.0, 8773.0, 8895.0, 9375.0, 9528.0, 10130.0, 10434.0, 10549.0, 10672.0, 11164.0, 23433.0, 23607.0, 28970.0, 29071.0, 51765.0, 53343.0, 54875.0, 55233.0, 56898.0, 64398.0, 79807.0, 84888.0, 94056.0, 252983.0 
GO:0005759 CC 8.90e-11  24/359   381/29107 D05 mitochondrial matrix                     34.0, 594.0, 708.0, 1666.0, 2110.0, 3033.0, 3313.0, 3329.0, 3336.0, 5095.0, 8801.0, 8802.0, 10352.0, 10449.0, 10935.0, 11112.0, 26275.0, 50808.0, 51110.0, 53343.0, 54516.0, 79731.0, 83875.0, 84693.0 
GO:0005794 CC 2.70e-08  35/359   988/29107 D05 Golgi apparatus                          378.0, 567.0, 987.0, 1203.0, 1315.0, 2803.0, 4040.0, 6102.0, 6645.0, 6993.0, 7110.0, 7525.0, 7779.0, 9375.0, 9741.0, 10959.0, 10972.0, 22919.0, 22926.0, 23169.0, 26286.0, 50999.0, 51201.0, 51324.0, 51765.0, 54741.0, 55081.0, 55629.0, 64398.0, 94056.0, 116068.0, 121512.0, 128338.0, 133619.0, 148867.0 
GO:0005925 CC 7.02e-08  21/359   418/29107 D05 focal adhesion                           567.0, 2923.0, 3313.0, 3655.0, 3685.0, 3696.0, 3987.0, 4179.0, 4869.0, 6125.0, 6128.0, 6207.0, 6218.0, 6645.0, 7184.0, 7525.0, 8773.0, 8895.0, 10146.0, 10672.0, 22919.0 
GO:0000139 CC 1.34e-06  23/359   587/29107 D05 Golgi membrane                           567.0, 757.0, 1315.0, 2773.0, 2803.0, 3998.0, 7110.0, 9197.0, 9276.0, 9528.0, 10959.0, 10972.0, 11014.0, 22926.0, 26286.0, 29071.0, 51201.0, 51765.0, 54499.0, 54741.0, 56913.0, 148789.0, 256435.0 
GO:0016021 CC 4.16e-06  74/359  3525/29107 D03 integral component of membrane           22.0, 757.0, 987.0, 1203.0, 3895.0, 3998.0, 4040.0, 4253.0, 6646.0, 7485.0, 7779.0, 9420.0, 9528.0, 9741.0, 9848.0, 9936.0, 10257.0, 10959.0, 10972.0, 11014.0, 11160.0, 23169.0, 23471.0, 23478.0, 23556.0, 25923.0, 26092.0, 28962.0, 29058.0, 29071.0, 30061.0, 50999.0, 51075.0, 51144.0, 51522.0, 54741.0, 54916.0, 54918.0, 55076.0, 55151.0, 55304.0, 55788.0, 56851.0, 56913.0, 56951.0, 58505.0, 64215.0, 64747.0, 79053.0, 80255.0, 81542.0, 83464.0, 83943.0, 84641.0, 84928.0, 113612.0, 116068.0, 116254.0, 121457.0, 128338.0, 129642.0, 145173.0, 148789.0, 148867.0, 169200.0, 171546.0, 171586.0, 219854.0, 253512.0, 256435.0, 285440.0, 389203.0, 391059.0, 440957.0 
GO:0005737 CC 9.56e-06  91/359  4724/29107 D02 cytoplasm                                175.0, 223.0, 378.0, 708.0, 900.0, 1102.0, 1407.0, 1728.0, 1915.0, 1933.0, 2308.0, 2773.0, 2803.0, 3033.0, 3313.0, 3329.0, 3416.0, 3417.0, 3646.0, 3987.0, 4090.0, 4189.0, 4214.0, 4676.0, 4869.0, 4953.0, 5074.0, 5533.0, 5611.0, 6102.0, 6125.0, 6426.0, 6645.0, 6727.0, 6767.0, 6993.0, 7178.0, 7296.0, 7779.0, 8773.0, 8895.0, 8915.0, 9848.0, 9960.0, 10063.0, 10114.0, 10146.0, 10434.0, 10672.0, 10935.0, 11104.0, 23078.0, 23111.0, 23607.0, 27250.0, 30061.0, 50808.0, 51029.0, 51191.0, 51765.0, 54499.0, 54875.0, 55233.0, 55601.0, 55761.0, 55783.0, 55871.0, 56898.0, 64135.0, 64398.0, 79691.0, 79807.0, 80014.0, 83473.0, 84230.0, 84343.0, 89970.0, 94056.0, 94134.0, 113612.0, 115111.0, 115201.0, 115908.0, 121512.0, 127018.0, 128338.0, 133619.0, 148867.0, 151242.0, 252884.0, 401265.0 
GO:0005793 CC 4.70e-05   7/359    77/29107 D05 endoplasmic reticulum-Golgi intermediate compartment 1315.0, 3998.0, 10130.0, 10959.0, 10972.0, 50999.0, 64398.0 
GO:0005788 CC 1.24e-04  13/359   306/29107 D05 endoplasmic reticulum lumen              567.0, 821.0, 2923.0, 3895.0, 4189.0, 5033.0, 5611.0, 7184.0, 9403.0, 10130.0, 51726.0, 143888.0, 285362.0 
GO:0034686 CC 1.52e-04   2/359     2/29107 D06 integrin alphav-beta8 complex            3685.0, 3696.0 
GO:0030133 CC 1.56e-04   7/359    93/29107 D07 transport vesicle                        1315.0, 9276.0, 10959.0, 10972.0, 11014.0, 79666.0, 83464.0 
GO:0042470 CC 2.45e-04   7/359   100/29107 D08 melanosome                               483.0, 821.0, 2923.0, 7184.0, 10130.0, 10672.0, 10972.0 
GO:0005777 CC 3.72e-04   7/359   107/29107 D06 peroxisome                               51.0, 3416.0, 3417.0, 8800.0, 10455.0, 23078.0, 55825.0 
GO:0005782 CC 4.09e-04   5/359    51/29107 D06 peroxisomal matrix                       51.0, 3329.0, 3416.0, 3417.0, 10455.0 
GO:0032991 CC 4.51e-04  19/359   643/29107 D01 protein-containing complex               86.0, 821.0, 2035.0, 3329.0, 3987.0, 4090.0, 4869.0, 6125.0, 6645.0, 6767.0, 7184.0, 8520.0, 8800.0, 8915.0, 10935.0, 11160.0, 23468.0, 64398.0, 79691.0 
GO:0031084 CC 4.51e-04   2/359     3/29107 D03 BLOC-2 complex                           11234.0, 84343.0 
GO:0012507 CC 5.35e-04   5/359    54/29107 D07 ER to Golgi transport vesicle membrane   567.0, 3998.0, 10802.0, 10959.0, 10972.0 
GO:0070971 CC 6.23e-04   4/359    32/29107 D02 endoplasmic reticulum exit site          4253.0, 10483.0, 10802.0, 50999.0 
GO:0005881 CC 6.87e-04   5/359    57/29107 D07 cytoplasmic microtubule                  6993.0, 7178.0, 8915.0, 22919.0, 55829.0 
GO:0005764 CC 7.09e-04  11/359   277/29107 D07 lysosome                                 175.0, 987.0, 1203.0, 1486.0, 1519.0, 3074.0, 8763.0, 8915.0, 9528.0, 64747.0, 128338.0 
GO:0005515 MF 3.79e-28 256/359 12418/29107 D02 protein binding                          22.0, 86.0, 175.0, 378.0, 466.0, 483.0, 567.0, 594.0, 708.0, 757.0, 821.0, 900.0, 965.0, 1102.0, 1203.0, 1315.0, 1407.0, 1519.0, 1655.0, 1728.0, 1915.0, 1933.0, 1975.0, 2035.0, 2110.0, 2308.0, 2710.0, 2773.0, 2803.0, 2923.0, 3006.0, 3032.0, 3074.0, 3187.0, 3313.0, 3329.0, 3336.0, 3416.0, 3417.0, 3608.0, 3638.0, 3646.0, 3655.0, 3685.0, 3895.0, 3987.0, 3998.0, 4040.0, 4090.0, 4179.0, 4189.0, 4214.0, 4253.0, 4507.0, 4676.0, 4869.0, 4953.0, 5033.0, 5074.0, 5095.0, 5111.0, 5208.0, 5533.0, 5547.0, 5828.0, 5908.0, 6016.0, 6102.0, 6125.0, 6128.0, 6139.0, 6192.0, 6207.0, 6302.0, 6426.0, 6645.0, 6646.0, 6727.0, 6760.0, 6767.0, 6897.0, 6993.0, 7110.0, 7178.0, 7184.0, 7296.0, 7485.0, 7525.0, 7779.0, 8100.0, 8451.0, 8520.0, 8560.0, 8727.0, 8763.0, 8773.0, 8800.0, 8801.0, 8802.0, 8895.0, 8915.0, 9169.0, 9276.0, 9324.0, 9403.0, 9528.0, 9532.0, 9741.0, 9848.0, 9936.0, 10063.0, 10130.0, 10146.0, 10257.0, 10434.0, 10449.0, 10455.0, 10473.0, 10483.0, 10549.0, 10611.0, 10672.0, 10735.0, 10741.0, 10802.0, 10827.0, 10935.0, 10959.0, 10972.0, 11104.0, 11107.0, 11112.0, 11160.0, 11164.0, 11234.0, 22803.0, 22919.0, 22926.0, 22978.0, 22995.0, 23078.0, 23111.0, 23279.0, 23433.0, 23468.0, 23471.0, 23478.0, 23483.0, 23607.0, 25923.0, 26092.0, 26286.0, 27250.0, 28962.0, 28970.0, 29071.0, 30061.0, 50808.0, 50999.0, 51009.0, 51029.0, 51030.0, 51065.0, 51071.0, 51075.0, 51110.0, 51144.0, 51191.0, 51324.0, 51522.0, 51726.0, 51765.0, 53343.0, 54499.0, 54537.0, 54741.0, 54918.0, 55017.0, 55076.0, 55081.0, 55151.0, 55233.0, 55286.0, 55296.0, 55304.0, 55366.0, 55601.0, 55629.0, 55760.0, 55761.0, 55788.0, 55829.0, 55848.0, 55871.0, 56204.0, 56851.0, 56898.0, 56913.0, 57018.0, 57045.0, 57820.0, 58505.0, 63892.0, 64135.0, 64215.0, 64395.0, 64398.0, 65991.0, 79023.0, 79053.0, 79665.0, 79666.0, 79677.0, 79807.0, 79892.0, 81542.0, 83464.0, 83473.0, 84105.0, 84191.0, 84230.0, 84267.0, 84343.0, 84641.0, 84693.0, 84888.0, 84919.0, 94056.0, 113251.0, 115201.0, 115416.0, 116254.0, 117177.0, 119504.0, 121441.0, 121457.0, 127018.0, 127255.0, 133619.0, 148789.0, 151242.0, 162972.0, 167691.0, 171546.0, 200894.0, 201965.0, 219854.0, 245711.0, 252983.0, 253512.0, 256435.0, 284391.0, 286410.0, 374354.0, 389203.0, 729967.0 
GO:0003723 MF 3.19e-08  43/359  1389/29107 D04 RNA binding                              821.0, 1655.0, 1728.0, 1915.0, 1975.0, 2923.0, 3006.0, 3032.0, 3187.0, 3313.0, 3329.0, 3336.0, 3608.0, 3646.0, 3895.0, 4676.0, 4869.0, 6125.0, 6128.0, 6139.0, 6192.0, 6207.0, 6218.0, 6426.0, 6645.0, 6727.0, 7178.0, 7184.0, 8802.0, 8895.0, 9169.0, 10146.0, 10449.0, 22803.0, 22919.0, 27250.0, 29066.0, 51065.0, 51191.0, 55760.0, 64135.0, 79665.0, 113251.0 
GO:0051082 MF 1.49e-07  11/359   112/29107 D03 unfolded protein binding                 821.0, 3313.0, 3329.0, 3336.0, 3998.0, 4676.0, 4869.0, 6102.0, 6767.0, 7184.0, 51726.0 
GO:0051787 MF 2.16e-05   5/359    28/29107 D03 misfolded protein binding                3313.0, 4189.0, 5611.0, 51009.0, 51726.0 
GO:0042802 MF 5.70e-05  37/359  1495/29107 D03 identical protein binding                34.0, 466.0, 567.0, 1429.0, 1666.0, 1728.0, 2923.0, 3033.0, 3074.0, 3187.0, 3417.0, 4040.0, 5033.0, 5111.0, 6767.0, 6897.0, 6993.0, 7358.0, 8915.0, 9532.0, 10549.0, 10935.0, 11164.0, 22803.0, 22919.0, 22926.0, 23468.0, 23607.0, 25923.0, 51075.0, 51765.0, 55151.0, 57820.0, 64135.0, 64395.0, 84105.0, 285362.0 
GO:0015036 MF 6.28e-05   3/359     7/29107 D04 disulfide oxidoreductase activity        2923.0, 51075.0, 81542.0 
```
