## Supplementary material for "Transcriptional and genetic sex differences for schizophrenia across the dorsolateral prefrontal cortex, hippocampus, and caudate nucleus": Data S4: GO_analysis_module_midnightblue.txt

```
GO:0006357 BP 1.57e-11  54/358  1598/29107 D10 regulation of transcription by RNA polymerase II 387.0, 405.0, 865.0, 1112.0, 1997.0, 3148.0, 3431.0, 3660.0, 4194.0, 4601.0, 4775.0, 4780.0, 5090.0, 5241.0, 6599.0, 6667.0, 6907.0, 7702.0, 7716.0, 7745.0, 7746.0, 9477.0, 10521.0, 10780.0, 11177.0, 22807.0, 23081.0, 23493.0, 25850.0, 26959.0, 51058.0, 55762.0, 55769.0, 55818.0, 56987.0, 57862.0, 79365.0, 84124.0, 84614.0, 91661.0, 127396.0, 137209.0, 144348.0, 147657.0, 147687.0, 162966.0, 220929.0, 285267.0, 285268.0, 342892.0, 359948.0, 389524.0, 390980.0, 100381270.0 
GO:0005634 CC 9.61e-18 135/358  5386/29107 D05 nucleus                                  143.0, 387.0, 405.0, 472.0, 1027.0, 1031.0, 1112.0, 1195.0, 1500.0, 1997.0, 2752.0, 2956.0, 3021.0, 3148.0, 3431.0, 3615.0, 3660.0, 4194.0, 4601.0, 4735.0, 4775.0, 4780.0, 5062.0, 5090.0, 5130.0, 5757.0, 5890.0, 5978.0, 5981.0, 6166.0, 6194.0, 6285.0, 6429.0, 6502.0, 6599.0, 6667.0, 6788.0, 6883.0, 6907.0, 6941.0, 7289.0, 7700.0, 7716.0, 7745.0, 7746.0, 7994.0, 8202.0, 8243.0, 8481.0, 8493.0, 8544.0, 8555.0, 8826.0, 8850.0, 9129.0, 10157.0, 10180.0, 10521.0, 10541.0, 10628.0, 10780.0, 22807.0, 22900.0, 23075.0, 23081.0, 23351.0, 23493.0, 25850.0, 26959.0, 51008.0, 51058.0, 51131.0, 51135.0, 51202.0, 54790.0, 55230.0, 55325.0, 55536.0, 55596.0, 55646.0, 55677.0, 55729.0, 55762.0, 55769.0, 55771.0, 55818.0, 55905.0, 55914.0, 56987.0, 57819.0, 57862.0, 60313.0, 60485.0, 64794.0, 79365.0, 79618.0, 79968.0, 80312.0, 83479.0, 83666.0, 84124.0, 84460.0, 84986.0, 85012.0, 85235.0, 91661.0, 91754.0, 93587.0, 94104.0, 94241.0, 115361.0, 115677.0, 119392.0, 126626.0, 127396.0, 127428.0, 137209.0, 144348.0, 147657.0, 147687.0, 158234.0, 162966.0, 164684.0, 220929.0, 254225.0, 254394.0, 259230.0, 283377.0, 285267.0, 285268.0, 342892.0, 359948.0, 389524.0, 390980.0, 100381270.0 
GO:0005654 CC 6.10e-13  98/358  3805/29107 D02 nucleoplasm                              405.0, 472.0, 865.0, 868.0, 1027.0, 1997.0, 2956.0, 3021.0, 3148.0, 3431.0, 3660.0, 4077.0, 4194.0, 4601.0, 4735.0, 4775.0, 4780.0, 5241.0, 5720.0, 5757.0, 5890.0, 5933.0, 5978.0, 5981.0, 6135.0, 6194.0, 6285.0, 6429.0, 6502.0, 6599.0, 6667.0, 6744.0, 6883.0, 6907.0, 7289.0, 7702.0, 7716.0, 7994.0, 8038.0, 8202.0, 8243.0, 8493.0, 8544.0, 8555.0, 8850.0, 9129.0, 9477.0, 9877.0, 10521.0, 10541.0, 10625.0, 11342.0, 22900.0, 23081.0, 23493.0, 23678.0, 26959.0, 51008.0, 51099.0, 51131.0, 51202.0, 51667.0, 54739.0, 54934.0, 55193.0, 55536.0, 55596.0, 55646.0, 55677.0, 55729.0, 55796.0, 55818.0, 56987.0, 57819.0, 64421.0, 79070.0, 79618.0, 79670.0, 80854.0, 81556.0, 81844.0, 83666.0, 84614.0, 93587.0, 94241.0, 117854.0, 137209.0, 140609.0, 144233.0, 147657.0, 158234.0, 196528.0, 220929.0, 253714.0, 254225.0, 254827.0, 359948.0, 389524.0 
GO:0005829 CC 1.94e-10 115/358  5293/29107 D02 cytosol                                  143.0, 387.0, 472.0, 868.0, 1027.0, 1031.0, 1495.0, 1500.0, 1528.0, 2330.0, 2618.0, 2752.0, 2956.0, 3295.0, 3433.0, 3615.0, 3660.0, 4077.0, 4601.0, 4638.0, 4775.0, 4780.0, 5062.0, 5130.0, 5241.0, 5720.0, 5757.0, 5978.0, 6135.0, 6166.0, 6194.0, 6285.0, 6502.0, 6744.0, 6788.0, 7082.0, 7166.0, 7327.0, 7994.0, 8202.0, 8243.0, 8481.0, 8493.0, 8500.0, 8544.0, 8826.0, 8850.0, 9129.0, 9306.0, 9341.0, 9367.0, 9650.0, 9712.0, 10018.0, 10157.0, 10521.0, 10625.0, 10628.0, 11064.0, 11342.0, 22900.0, 23075.0, 23678.0, 25932.0, 25938.0, 27031.0, 27241.0, 30851.0, 51099.0, 51135.0, 51474.0, 51666.0, 51667.0, 51752.0, 54739.0, 54930.0, 54934.0, 55227.0, 55230.0, 55536.0, 55729.0, 55905.0, 56474.0, 56987.0, 57099.0, 57161.0, 57819.0, 60485.0, 79070.0, 79618.0, 79631.0, 79670.0, 80208.0, 81844.0, 83666.0, 84986.0, 87769.0, 90268.0, 91754.0, 93587.0, 94104.0, 94241.0, 114625.0, 114883.0, 115361.0, 117854.0, 130872.0, 140545.0, 144233.0, 147657.0, 152137.0, 158234.0, 220929.0, 253714.0, 254225.0 
GO:0032154 CC 4.68e-05   6/358    53/29107 D04 cleavage furrow                          387.0, 3688.0, 4638.0, 4735.0, 5962.0, 51474.0 
GO:0005737 CC 8.91e-05  87/358  4724/29107 D02 cytoplasm                                143.0, 204.0, 405.0, 472.0, 1027.0, 1031.0, 1195.0, 1373.0, 1500.0, 2252.0, 2752.0, 3148.0, 3433.0, 3615.0, 3688.0, 4638.0, 4671.0, 4735.0, 4775.0, 4780.0, 5051.0, 5062.0, 5519.0, 5720.0, 5978.0, 5981.0, 6135.0, 6285.0, 6599.0, 6667.0, 6788.0, 6991.0, 7082.0, 8202.0, 8490.0, 8500.0, 8544.0, 8555.0, 8826.0, 9306.0, 9802.0, 10157.0, 10203.0, 10404.0, 10541.0, 10628.0, 10964.0, 11232.0, 22900.0, 23075.0, 23493.0, 25932.0, 28971.0, 30851.0, 51115.0, 51135.0, 51203.0, 51752.0, 55325.0, 55646.0, 55771.0, 55796.0, 55818.0, 55914.0, 55917.0, 56474.0, 56882.0, 57819.0, 60485.0, 79618.0, 79670.0, 80208.0, 81844.0, 83479.0, 83666.0, 84986.0, 90268.0, 90799.0, 115677.0, 117854.0, 140609.0, 144233.0, 145482.0, 152137.0, 254013.0, 359948.0, 100381270.0 
GO:0005515 MF 3.80e-21 241/358 12418/29107 D02 protein binding                          143.0, 204.0, 387.0, 405.0, 472.0, 727.0, 865.0, 868.0, 957.0, 1027.0, 1031.0, 1112.0, 1195.0, 1373.0, 1495.0, 1500.0, 1528.0, 1997.0, 2252.0, 2329.0, 2752.0, 2956.0, 3021.0, 3148.0, 3433.0, 3459.0, 3588.0, 3615.0, 3660.0, 3688.0, 3977.0, 4077.0, 4194.0, 4601.0, 4638.0, 4671.0, 4735.0, 4775.0, 4780.0, 5062.0, 5130.0, 5167.0, 5241.0, 5277.0, 5411.0, 5519.0, 5720.0, 5757.0, 5890.0, 5933.0, 5962.0, 5978.0, 5981.0, 6135.0, 6166.0, 6194.0, 6285.0, 6429.0, 6502.0, 6566.0, 6599.0, 6667.0, 6788.0, 6856.0, 6883.0, 6907.0, 6941.0, 6991.0, 7082.0, 7130.0, 7166.0, 7289.0, 7327.0, 7702.0, 7716.0, 7745.0, 7746.0, 7994.0, 8038.0, 8202.0, 8243.0, 8481.0, 8490.0, 8493.0, 8500.0, 8544.0, 8546.0, 8555.0, 8693.0, 8826.0, 8850.0, 9129.0, 9306.0, 9341.0, 9367.0, 9477.0, 9650.0, 9802.0, 9877.0, 9989.0, 10018.0, 10180.0, 10203.0, 10491.0, 10521.0, 10541.0, 10625.0, 10628.0, 11064.0, 11177.0, 11232.0, 11342.0, 22807.0, 22900.0, 23075.0, 23184.0, 23351.0, 23493.0, 23678.0, 25850.0, 25932.0, 26959.0, 27031.0, 27241.0, 28971.0, 30851.0, 51008.0, 51058.0, 51099.0, 51131.0, 51135.0, 51202.0, 51203.0, 51227.0, 51474.0, 51660.0, 51667.0, 51752.0, 54739.0, 54790.0, 54901.0, 54930.0, 54934.0, 55193.0, 55325.0, 55510.0, 55526.0, 55536.0, 55596.0, 55646.0, 55677.0, 55729.0, 55769.0, 55796.0, 55818.0, 55905.0, 55914.0, 55917.0, 56474.0, 57035.0, 57099.0, 57161.0, 57536.0, 57819.0, 57862.0, 60313.0, 60481.0, 60485.0, 64421.0, 64794.0, 79365.0, 79618.0, 79635.0, 79670.0, 79968.0, 80208.0, 80854.0, 80864.0, 81844.0, 83666.0, 84124.0, 84236.0, 84274.0, 84281.0, 84986.0, 87769.0, 90141.0, 90268.0, 90799.0, 91526.0, 91661.0, 91754.0, 92667.0, 93587.0, 94241.0, 112574.0, 113402.0, 114625.0, 114883.0, 114908.0, 115361.0, 115677.0, 115825.0, 117248.0, 117854.0, 119392.0, 126626.0, 127428.0, 130132.0, 130872.0, 131566.0, 137209.0, 140545.0, 140609.0, 144233.0, 144348.0, 145482.0, 147657.0, 147687.0, 151188.0, 151254.0, 152137.0, 157777.0, 158234.0, 158405.0, 159013.0, 162966.0, 164684.0, 196528.0, 220929.0, 221035.0, 253714.0, 254225.0, 254394.0, 254827.0, 283377.0, 285195.0, 340277.0, 348110.0, 389524.0, 392636.0 
GO:0046872 MF 6.21e-10  64/358  2297/29107 D04 metal ion binding                        1528.0, 2618.0, 3431.0, 3615.0, 3688.0, 4638.0, 4671.0, 5978.0, 6667.0, 6941.0, 7700.0, 7702.0, 7716.0, 7745.0, 7746.0, 8038.0, 8493.0, 8544.0, 9877.0, 10404.0, 10780.0, 11177.0, 11342.0, 22807.0, 25850.0, 25961.0, 51058.0, 51131.0, 51474.0, 54482.0, 54901.0, 55646.0, 55762.0, 55769.0, 55796.0, 55905.0, 57862.0, 83479.0, 84124.0, 84614.0, 91661.0, 91754.0, 115209.0, 115825.0, 117248.0, 127396.0, 137209.0, 140545.0, 140609.0, 144348.0, 147657.0, 147687.0, 162966.0, 196528.0, 220929.0, 254042.0, 254225.0, 285267.0, 285268.0, 342892.0, 359948.0, 390980.0, 643136.0, 100381270.0 
GO:0003677 MF 4.97e-07  31/358   921/29107 D04 DNA binding                              143.0, 472.0, 3148.0, 3431.0, 3615.0, 3660.0, 4780.0, 5241.0, 5411.0, 5890.0, 5981.0, 6667.0, 6883.0, 7994.0, 8243.0, 10180.0, 23075.0, 51203.0, 54790.0, 55193.0, 55646.0, 60313.0, 79968.0, 80312.0, 84460.0, 85235.0, 94104.0, 115677.0, 157777.0, 196528.0, 389524.0 
GO:0000978 MF 9.25e-07  36/358  1178/29107 D09 RNA polymerase II cis-regulatory region sequence-specific DNA binding 405.0, 1997.0, 3021.0, 3660.0, 4601.0, 4775.0, 4780.0, 5090.0, 5241.0, 5978.0, 6667.0, 7700.0, 7702.0, 7745.0, 7746.0, 10780.0, 22807.0, 23493.0, 25850.0, 26959.0, 51058.0, 55762.0, 55769.0, 79365.0, 84124.0, 84614.0, 91661.0, 137209.0, 144348.0, 147657.0, 147687.0, 162966.0, 220929.0, 285268.0, 342892.0, 390980.0 
GO:0000981 MF 7.69e-06  35/358  1242/29107 D03 DNA-binding transcription factor activity, RNA polymerase II-specific 405.0, 1112.0, 1997.0, 3431.0, 3660.0, 4601.0, 4775.0, 4780.0, 5090.0, 5241.0, 6667.0, 7700.0, 7702.0, 7716.0, 7745.0, 7746.0, 10780.0, 23493.0, 26959.0, 55762.0, 55769.0, 56987.0, 79365.0, 84124.0, 84614.0, 91661.0, 127396.0, 144348.0, 147657.0, 147687.0, 285267.0, 285268.0, 389524.0, 390980.0, 100381270.0 
```
