## Supplementary material for "Transcriptional and genetic sex differences for schizophrenia across the dorsolateral prefrontal cortex, hippocampus, and caudate nucleus": Data S4: GO_analysis_module_orange.txt

```
GO:0007268 BP 7.23e-06  10/197   245/29107 D07 chemical synaptic transmission           2911.0, 2912.0, 2917.0, 4884.0, 4986.0, 5173.0, 6854.0, 56122.0, 56123.0, 440279.0 
GO:0007218 BP 7.60e-06   7/197   105/29107 D06 neuropeptide signaling pathway           2925.0, 4886.0, 4985.0, 4986.0, 5173.0, 6751.0, 6753.0 
GO:0005887 CC 7.46e-09  31/197  1413/29107 D04 integral component of plasma membrane    147.0, 775.0, 1000.0, 1394.0, 2047.0, 2911.0, 2912.0, 2917.0, 2925.0, 3739.0, 3756.0, 3775.0, 4033.0, 4886.0, 4985.0, 4986.0, 5746.0, 6751.0, 6753.0, 8111.0, 10718.0, 50937.0, 56122.0, 56123.0, 56124.0, 56479.0, 57535.0, 57586.0, 83850.0, 127943.0, 219527.0 
GO:0005886 CC 1.53e-08  62/197  4502/29107 D03 plasma membrane                          147.0, 775.0, 1000.0, 1007.0, 1258.0, 1394.0, 1607.0, 2047.0, 2774.0, 2869.0, 2911.0, 2912.0, 2917.0, 2925.0, 3738.0, 3739.0, 3756.0, 3775.0, 3788.0, 4033.0, 4088.0, 4884.0, 4886.0, 4985.0, 4986.0, 5173.0, 5493.0, 5746.0, 5924.0, 6751.0, 6753.0, 6854.0, 7074.0, 8111.0, 9718.0, 10125.0, 10369.0, 23301.0, 24141.0, 26960.0, 27111.0, 29091.0, 50937.0, 51299.0, 56479.0, 56776.0, 57535.0, 57586.0, 57709.0, 84102.0, 85397.0, 114787.0, 114788.0, 146395.0, 148281.0, 151056.0, 221981.0, 283576.0, 401994.0, 440279.0, 646627.0, 105378803.0 
GO:0098978 CC 7.24e-08  14/197   333/29107 D04 glutamatergic synapse                    2047.0, 2911.0, 2982.0, 3738.0, 4884.0, 6854.0, 7074.0, 8499.0, 10369.0, 10718.0, 26059.0, 54477.0, 146395.0, 148281.0 
GO:0008076 CC 9.42e-07   7/197    77/29107 D07 voltage-gated potassium channel complex  3738.0, 3739.0, 3756.0, 3775.0, 3788.0, 56479.0, 219527.0 
GO:0099056 CC 3.26e-05   5/197    54/29107 D06 integral component of presynaptic membrane 1007.0, 3738.0, 3756.0, 4985.0, 4986.0 
GO:0030425 CC 3.44e-05  12/197   423/29107 D05 dendrite                                 775.0, 2047.0, 2911.0, 2912.0, 2917.0, 3756.0, 3775.0, 4986.0, 5173.0, 55450.0, 66000.0, 85397.0 
GO:0048786 CC 1.39e-04   4/197    39/29107 D02 presynaptic active zone                  2917.0, 8499.0, 26059.0, 440279.0 
GO:0098839 CC 1.54e-04   4/197    40/29107 D06 postsynaptic density membrane            775.0, 2911.0, 3756.0, 10369.0 
GO:0099055 CC 2.44e-04   4/197    45/29107 D06 integral component of postsynaptic membrane 1007.0, 2912.0, 3738.0, 4986.0 
GO:0035363 CC 2.71e-04   2/197     4/29107 D03 histone locus body                       23379.0, 84524.0 
GO:0042923 MF 5.17e-07   5/197    24/29107 D04 neuropeptide binding                     2925.0, 4985.0, 4986.0, 6751.0, 6753.0 
GO:0005249 MF 2.69e-06   6/197    58/29107 D09 voltage-gated potassium channel activity 3738.0, 3739.0, 3756.0, 3788.0, 56479.0, 219527.0 
GO:0001640 MF 2.49e-05   3/197     9/29107 D06 adenylate cyclase inhibiting G protein-coupled glutamate receptor activity 2911.0, 2912.0, 2917.0 
```
