## Supplementary material for "Transcriptional and genetic sex differences for schizophrenia across the dorsolateral prefrontal cortex, hippocampus, and caudate nucleus": Data S4: GO_analysis_module_pink.txt

```
GO:0048168 BP 3.54e-07   6/526    17/29107 D08 regulation of neuronal synaptic plasticity 815.0, 1627.0, 23154.0, 23237.0, 26012.0, 93650.0 
GO:2000311 BP 1.06e-06   6/526    20/29107 D09 regulation of AMPA receptor activity     50488.0, 50944.0, 59283.0, 80863.0, 254263.0, 729956.0 
GO:0007612 BP 1.06e-05   8/526    59/29107 D06 learning                                 1742.0, 6543.0, 7054.0, 10636.0, 23237.0, 57502.0, 84502.0, 84687.0 
GO:0014069 CC 2.99e-17  31/526   248/29107 D04 postsynaptic density                     375.0, 409.0, 815.0, 832.0, 1627.0, 1742.0, 1838.0, 2185.0, 5170.0, 5582.0, 6543.0, 8440.0, 8525.0, 8536.0, 8831.0, 9455.0, 9912.0, 10505.0, 10636.0, 11346.0, 23413.0, 26012.0, 26037.0, 50488.0, 50944.0, 59283.0, 64506.0, 84687.0, 254263.0, 388135.0, 729956.0 
GO:0030425 CC 4.97e-13  34/526   423/29107 D05 dendrite                                 1620.0, 1627.0, 1838.0, 2002.0, 2185.0, 2901.0, 3064.0, 3350.0, 3360.0, 3770.0, 5582.0, 5818.0, 6543.0, 7054.0, 9362.0, 9371.0, 9455.0, 9912.0, 10505.0, 10636.0, 10814.0, 23154.0, 23413.0, 26012.0, 50488.0, 50944.0, 57451.0, 57502.0, 64506.0, 66004.0, 80262.0, 84687.0, 118813.0, 254263.0 
GO:0098978 CC 6.61e-13  30/526   333/29107 D04 glutamatergic synapse                    60.0, 375.0, 1627.0, 1742.0, 2185.0, 2901.0, 3208.0, 3359.0, 4885.0, 4916.0, 7143.0, 7781.0, 8525.0, 8536.0, 8831.0, 9455.0, 9722.0, 9912.0, 10636.0, 10814.0, 23237.0, 23413.0, 23467.0, 50944.0, 57406.0, 64840.0, 79012.0, 80863.0, 254263.0, 347730.0 
GO:0005886 CC 7.02e-11 139/526  4502/29107 D03 plasma membrane                          60.0, 146.0, 246.0, 360.0, 375.0, 409.0, 479.0, 540.0, 777.0, 1608.0, 1627.0, 1729.0, 1742.0, 1804.0, 1838.0, 1952.0, 2023.0, 2583.0, 2863.0, 2900.0, 2901.0, 2909.0, 3350.0, 3359.0, 3360.0, 3680.0, 3748.0, 3770.0, 3780.0, 4061.0, 4062.0, 4284.0, 4326.0, 4771.0, 4916.0, 4992.0, 5170.0, 5578.0, 5582.0, 5786.0, 5791.0, 5818.0, 6263.0, 6541.0, 6543.0, 6553.0, 6559.0, 6567.0, 6580.0, 6754.0, 6865.0, 7087.0, 7275.0, 7287.0, 7314.0, 7781.0, 7879.0, 8394.0, 8437.0, 8447.0, 8525.0, 8527.0, 8567.0, 8590.0, 8648.0, 8831.0, 8907.0, 9362.0, 9455.0, 9500.0, 9545.0, 9610.0, 9761.0, 10267.0, 10505.0, 10636.0, 10888.0, 22953.0, 22979.0, 23025.0, 23094.0, 23237.0, 23368.0, 23413.0, 23504.0, 26012.0, 26037.0, 26090.0, 26251.0, 27124.0, 27239.0, 30837.0, 50944.0, 51760.0, 54361.0, 54997.0, 55512.0, 55959.0, 57030.0, 57406.0, 57419.0, 57449.0, 57451.0, 57476.0, 57492.0, 57502.0, 58513.0, 59283.0, 66004.0, 79012.0, 79109.0, 79465.0, 79888.0, 80328.0, 80329.0, 81693.0, 83698.0, 83999.0, 84502.0, 84687.0, 84902.0, 91433.0, 91608.0, 114804.0, 115557.0, 123745.0, 128434.0, 130612.0, 134111.0, 145567.0, 146206.0, 146760.0, 164633.0, 196051.0, 221061.0, 266727.0, 283455.0, 286046.0, 400451.0 
GO:0045202 CC 8.52e-09  27/526   407/29107 D03 synapse                                  60.0, 777.0, 816.0, 1742.0, 1838.0, 1960.0, 3350.0, 3359.0, 3360.0, 3780.0, 4061.0, 4062.0, 6543.0, 7287.0, 8662.0, 9362.0, 23085.0, 23504.0, 26012.0, 26999.0, 56130.0, 57451.0, 57502.0, 64506.0, 66004.0, 84902.0, 254263.0 
GO:0043197 CC 2.93e-08  16/526   157/29107 D06 dendritic spine                          409.0, 815.0, 1742.0, 2185.0, 5662.0, 6543.0, 9371.0, 9912.0, 10636.0, 11346.0, 23237.0, 23613.0, 26037.0, 50944.0, 57451.0, 254263.0 
GO:0032281 CC 2.95e-07   7/526    26/29107 D07 AMPA glutamate receptor complex          1742.0, 26090.0, 57406.0, 59283.0, 64840.0, 254263.0, 729956.0 
GO:0043204 CC 1.19e-06  14/526   158/29107 D02 perikaryon                               460.0, 2901.0, 3208.0, 3748.0, 5170.0, 6543.0, 7054.0, 9362.0, 10505.0, 10814.0, 11346.0, 23154.0, 26012.0, 146760.0 
GO:0030027 CC 1.53e-06  15/526   185/29107 D04 lamellipodium                            60.0, 832.0, 1627.0, 2185.0, 2245.0, 4771.0, 4831.0, 8394.0, 8525.0, 10677.0, 11133.0, 54997.0, 57449.0, 84687.0, 146206.0 
GO:0043005 CC 4.40e-06  20/526   339/29107 D04 neuron projection                        375.0, 815.0, 816.0, 1742.0, 3359.0, 3780.0, 4771.0, 6754.0, 7054.0, 7314.0, 7781.0, 8648.0, 10677.0, 23025.0, 26012.0, 26999.0, 50944.0, 57030.0, 57451.0, 64506.0 
GO:0045211 CC 8.94e-06  12/526   139/29107 D05 postsynaptic membrane                    409.0, 1627.0, 1742.0, 2900.0, 2901.0, 3748.0, 10505.0, 50944.0, 57451.0, 93650.0, 254263.0, 729956.0 
GO:0000139 CC 1.09e-05  27/526   587/29107 D05 Golgi membrane                           375.0, 540.0, 1718.0, 2583.0, 5768.0, 6483.0, 8907.0, 9215.0, 9570.0, 10652.0, 11237.0, 23085.0, 27087.0, 51304.0, 51363.0, 55512.0, 57452.0, 64377.0, 64409.0, 79369.0, 79586.0, 79888.0, 131540.0, 143187.0, 221938.0, 374378.0, 401647.0 
GO:0005737 CC 2.79e-05 122/526  4724/29107 D02 cytoplasm                                60.0, 328.0, 360.0, 375.0, 409.0, 815.0, 816.0, 1620.0, 1627.0, 1718.0, 1729.0, 1742.0, 1838.0, 1846.0, 1852.0, 1952.0, 2023.0, 2185.0, 2245.0, 3064.0, 3208.0, 3359.0, 3360.0, 4771.0, 4826.0, 4831.0, 5170.0, 5275.0, 5578.0, 5791.0, 5891.0, 6397.0, 6754.0, 7054.0, 7275.0, 7314.0, 7453.0, 7781.0, 8303.0, 8314.0, 8428.0, 8440.0, 8447.0, 8525.0, 8527.0, 8567.0, 8816.0, 8897.0, 9258.0, 9455.0, 9500.0, 9610.0, 9645.0, 9796.0, 9870.0, 9887.0, 9901.0, 9915.0, 9921.0, 10238.0, 10528.0, 10636.0, 10652.0, 10658.0, 10677.0, 10744.0, 11040.0, 11329.0, 22806.0, 23085.0, 23087.0, 23094.0, 23096.0, 23237.0, 23367.0, 23368.0, 23413.0, 23613.0, 24140.0, 25809.0, 25817.0, 25819.0, 26012.0, 26037.0, 26053.0, 26228.0, 26267.0, 26999.0, 27124.0, 27254.0, 50488.0, 51066.0, 51127.0, 51447.0, 54361.0, 54935.0, 54997.0, 55512.0, 55662.0, 56160.0, 57118.0, 57449.0, 57504.0, 57707.0, 58513.0, 64506.0, 79109.0, 84687.0, 84722.0, 113457.0, 114804.0, 115557.0, 116986.0, 128434.0, 146206.0, 166614.0, 283455.0, 284565.0, 388324.0, 390790.0, 406929.0, 728113.0 
GO:0030863 CC 3.03e-05   5/526    21/29107 D06 cortical cytoskeleton                    60.0, 832.0, 1627.0, 1742.0, 26012.0 
GO:0016020 CC 5.98e-05  64/526  2121/29107 D02 membrane                                 60.0, 246.0, 540.0, 832.0, 1608.0, 1718.0, 2023.0, 2583.0, 3360.0, 4771.0, 5170.0, 5786.0, 5818.0, 6541.0, 6543.0, 6559.0, 6580.0, 7781.0, 7965.0, 8428.0, 8897.0, 8907.0, 9362.0, 9371.0, 9536.0, 9570.0, 9761.0, 10134.0, 10505.0, 10528.0, 10658.0, 10953.0, 23154.0, 23367.0, 26012.0, 26090.0, 26999.0, 50944.0, 51195.0, 51303.0, 51304.0, 54552.0, 55275.0, 56897.0, 57222.0, 57476.0, 57707.0, 58513.0, 63916.0, 64506.0, 64840.0, 79707.0, 79888.0, 80228.0, 80863.0, 83999.0, 84929.0, 85406.0, 116986.0, 136853.0, 144404.0, 146206.0, 283748.0, 286046.0 
GO:0098839 CC 7.71e-05   6/526    40/29107 D06 postsynaptic density membrane            1742.0, 23237.0, 57502.0, 59283.0, 80863.0, 729956.0 
GO:0048471 CC 7.74e-05  29/526   713/29107 D02 perinuclear region of cytoplasm          328.0, 375.0, 540.0, 2185.0, 3064.0, 4771.0, 4831.0, 5578.0, 5582.0, 6263.0, 7054.0, 7059.0, 9536.0, 9722.0, 10293.0, 23368.0, 23413.0, 25819.0, 26999.0, 55275.0, 55662.0, 56897.0, 57449.0, 83698.0, 131540.0, 143187.0, 164633.0, 221938.0, 387849.0 
GO:0030424 CC 9.75e-05  17/526   324/29107 D05 axon                                     60.0, 3064.0, 3208.0, 3359.0, 3748.0, 4916.0, 6329.0, 6543.0, 7054.0, 8567.0, 9362.0, 10677.0, 50488.0, 57449.0, 118813.0, 128434.0, 347730.0 
GO:0005829 CC 1.01e-04 131/526  5293/29107 D02 cytosol                                  60.0, 246.0, 375.0, 409.0, 815.0, 816.0, 832.0, 1608.0, 1627.0, 1718.0, 1729.0, 1742.0, 1852.0, 2023.0, 2185.0, 2245.0, 2909.0, 3064.0, 3208.0, 3899.0, 4234.0, 4306.0, 4771.0, 4831.0, 5170.0, 5275.0, 5578.0, 5582.0, 6397.0, 6559.0, 7054.0, 7088.0, 7137.0, 7187.0, 7275.0, 7287.0, 7314.0, 7453.0, 7879.0, 7965.0, 8314.0, 8344.0, 8394.0, 8428.0, 8437.0, 8440.0, 8525.0, 8527.0, 8536.0, 8567.0, 8648.0, 8662.0, 8831.0, 8897.0, 8907.0, 9371.0, 9455.0, 9610.0, 9722.0, 9851.0, 9870.0, 9887.0, 9901.0, 9912.0, 10093.0, 10134.0, 10238.0, 10652.0, 10814.0, 10953.0, 11264.0, 11329.0, 11346.0, 22806.0, 22870.0, 22979.0, 23112.0, 23154.0, 23164.0, 23237.0, 23367.0, 23368.0, 24140.0, 25822.0, 26267.0, 26999.0, 27124.0, 30837.0, 50488.0, 50944.0, 54492.0, 54552.0, 54858.0, 54935.0, 54997.0, 55275.0, 55662.0, 55670.0, 55901.0, 57449.0, 57492.0, 57533.0, 57707.0, 58513.0, 63916.0, 64506.0, 79109.0, 79172.0, 79586.0, 79791.0, 80329.0, 80336.0, 84303.0, 84722.0, 84902.0, 91433.0, 112936.0, 115557.0, 116986.0, 118813.0, 123745.0, 126003.0, 143187.0, 145567.0, 151531.0, 221002.0, 283455.0, 283748.0, 285231.0, 401036.0, 644150.0 
GO:0015629 CC 1.72e-04  14/526   246/29107 D06 actin cytoskeleton                       60.0, 832.0, 1627.0, 2909.0, 10677.0, 11346.0, 22979.0, 23164.0, 23237.0, 26037.0, 26053.0, 54492.0, 84687.0, 146206.0 
GO:0099524 CC 2.08e-04   4/526    17/29107 D04 postsynaptic cytosol                     1627.0, 3064.0, 5582.0, 23413.0 
GO:0046658 CC 2.54e-04   5/526    32/29107 D04 anchored component of plasma membrane    79465.0, 80328.0, 80329.0, 146760.0, 266727.0 
GO:0060076 CC 2.54e-04   5/526    32/29107 D04 excitatory synapse                       1742.0, 50944.0, 57030.0, 57502.0, 347730.0 
GO:0043025 CC 2.87e-04  17/526   355/29107 D03 neuronal cell body                       1620.0, 2002.0, 2185.0, 3359.0, 3770.0, 3780.0, 6543.0, 7314.0, 9455.0, 10652.0, 22953.0, 23154.0, 23237.0, 79791.0, 83999.0, 84687.0, 143187.0 
GO:0098686 CC 2.95e-04   5/526    33/29107 D05 hippocampal mossy fiber to CA3 synapse   832.0, 2900.0, 2901.0, 5818.0, 7781.0 
GO:0044305 CC 4.06e-04   4/526    20/29107 D04 calyx of Held                            60.0, 5582.0, 10814.0, 23413.0 
GO:0043198 CC 4.49e-04   5/526    36/29107 D02 dendritic shaft                          8831.0, 23613.0, 27124.0, 84502.0, 254263.0 
GO:0016021 CC 7.14e-04  90/526  3525/29107 D03 integral component of membrane           360.0, 460.0, 1718.0, 1804.0, 1952.0, 3748.0, 4284.0, 4992.0, 5791.0, 5818.0, 6263.0, 6483.0, 6553.0, 6567.0, 8303.0, 8567.0, 8590.0, 9536.0, 9570.0, 9671.0, 9761.0, 10446.0, 10953.0, 11161.0, 11237.0, 11264.0, 23359.0, 23467.0, 26090.0, 26251.0, 27087.0, 27239.0, 51222.0, 51303.0, 51304.0, 51363.0, 54682.0, 55061.0, 55901.0, 56130.0, 56967.0, 57030.0, 57406.0, 57452.0, 57476.0, 57502.0, 64377.0, 64409.0, 64757.0, 79085.0, 79369.0, 79586.0, 79639.0, 79683.0, 79888.0, 80003.0, 80228.0, 81693.0, 83698.0, 83999.0, 84465.0, 84502.0, 84929.0, 85406.0, 90342.0, 93109.0, 93650.0, 114659.0, 130612.0, 131540.0, 143187.0, 144404.0, 162494.0, 164633.0, 192111.0, 196051.0, 221061.0, 221938.0, 284427.0, 285093.0, 286046.0, 337867.0, 348013.0, 374378.0, 375057.0, 387601.0, 389730.0, 400451.0, 401505.0, 441452.0 
GO:0005515 MF 5.82e-07 281/526 12418/29107 D02 protein binding                          60.0, 146.0, 246.0, 328.0, 360.0, 375.0, 409.0, 540.0, 607.0, 815.0, 816.0, 832.0, 1284.0, 1620.0, 1627.0, 1718.0, 1729.0, 1742.0, 1838.0, 1846.0, 1852.0, 1961.0, 2002.0, 2023.0, 2185.0, 2355.0, 2863.0, 3064.0, 3208.0, 3263.0, 3350.0, 3359.0, 3360.0, 3421.0, 4061.0, 4062.0, 4234.0, 4284.0, 4306.0, 4771.0, 4807.0, 4831.0, 4885.0, 4916.0, 5160.0, 5170.0, 5275.0, 5467.0, 5578.0, 5582.0, 5662.0, 5786.0, 5791.0, 5818.0, 6329.0, 6397.0, 6541.0, 6559.0, 6580.0, 6865.0, 7038.0, 7054.0, 7059.0, 7087.0, 7088.0, 7090.0, 7137.0, 7187.0, 7287.0, 7314.0, 7453.0, 7554.0, 7781.0, 7879.0, 7965.0, 8314.0, 8344.0, 8394.0, 8428.0, 8440.0, 8525.0, 8527.0, 8536.0, 8567.0, 8648.0, 8662.0, 8816.0, 8831.0, 8897.0, 8907.0, 9139.0, 9242.0, 9258.0, 9355.0, 9362.0, 9371.0, 9455.0, 9500.0, 9536.0, 9545.0, 9570.0, 9610.0, 9645.0, 9722.0, 9761.0, 9815.0, 9851.0, 9870.0, 9887.0, 9901.0, 9912.0, 9915.0, 9921.0, 10093.0, 10134.0, 10238.0, 10267.0, 10293.0, 10417.0, 10528.0, 10636.0, 10658.0, 10677.0, 10814.0, 10953.0, 11040.0, 11161.0, 11237.0, 11264.0, 11329.0, 11346.0, 22806.0, 22870.0, 22893.0, 22979.0, 23051.0, 23085.0, 23094.0, 23112.0, 23154.0, 23164.0, 23174.0, 23237.0, 23367.0, 23368.0, 23413.0, 23613.0, 23641.0, 24140.0, 25822.0, 26037.0, 26053.0, 26228.0, 26267.0, 26999.0, 27087.0, 27122.0, 27124.0, 27239.0, 27254.0, 29070.0, 30811.0, 30837.0, 50488.0, 50944.0, 51127.0, 51222.0, 51363.0, 51447.0, 51659.0, 51760.0, 54438.0, 54492.0, 54552.0, 54682.0, 54815.0, 54935.0, 54997.0, 55138.0, 55275.0, 55512.0, 55662.0, 55670.0, 55901.0, 55966.0, 56111.0, 56160.0, 56897.0, 57222.0, 57406.0, 57492.0, 57502.0, 57504.0, 57533.0, 57624.0, 57707.0, 57758.0, 58491.0, 58513.0, 60685.0, 63916.0, 63973.0, 64207.0, 64377.0, 64506.0, 64748.0, 64757.0, 79085.0, 79095.0, 79109.0, 79172.0, 79465.0, 79707.0, 79786.0, 79791.0, 80228.0, 80262.0, 80328.0, 80329.0, 80344.0, 81621.0, 81693.0, 83698.0, 83855.0, 83999.0, 84303.0, 84465.0, 84502.0, 84687.0, 84722.0, 84858.0, 84902.0, 84929.0, 90416.0, 91433.0, 91608.0, 91966.0, 93624.0, 112936.0, 112950.0, 113828.0, 114818.0, 116986.0, 118738.0, 118813.0, 126003.0, 128434.0, 131583.0, 134111.0, 143187.0, 144404.0, 145567.0, 146760.0, 151531.0, 162968.0, 164633.0, 192111.0, 196051.0, 197320.0, 221061.0, 254263.0, 256051.0, 283455.0, 283849.0, 285093.0, 285180.0, 337867.0, 340152.0, 343263.0, 348013.0, 353497.0, 374887.0, 375057.0, 387496.0, 387849.0, 388135.0, 388324.0, 401647.0, 404550.0, 494470.0, 728276.0 
GO:0005509 MF 7.65e-07  33/526   704/29107 D05 calcium ion binding                      777.0, 1608.0, 1952.0, 3208.0, 6263.0, 6586.0, 7059.0, 8447.0, 9362.0, 10669.0, 23025.0, 23413.0, 51760.0, 54997.0, 55959.0, 56097.0, 56107.0, 56111.0, 56128.0, 56129.0, 56130.0, 57451.0, 57758.0, 58513.0, 79085.0, 79888.0, 83698.0, 90342.0, 123745.0, 162494.0, 164633.0, 283748.0, 728113.0 
GO:0004683 MF 1.97e-06   6/526    22/29107 D07 calmodulin-dependent protein kinase activity 815.0, 816.0, 2185.0, 8536.0, 57118.0, 79012.0 
GO:0005544 MF 4.54e-05   7/526    53/29107 D04 calcium-dependent phospholipid binding   8447.0, 9362.0, 51760.0, 90342.0, 123745.0, 283748.0, 728113.0 
GO:0033130 MF 4.65e-05   4/526    12/29107 D04 acetylcholine receptor binding           1742.0, 4061.0, 4062.0, 66004.0 
```
