## Supplementary material for "Transcriptional and genetic sex differences for schizophrenia across the dorsolateral prefrontal cortex, hippocampus, and caudate nucleus": Data S4: GO_analysis_module_purple.txt

```
GO:0007399 BP 7.58e-07  21/529   328/29107 D04 nervous system development               91.0, 320.0, 1131.0, 1400.0, 1749.0, 1949.0, 3897.0, 5126.0, 6327.0, 8448.0, 8997.0, 9079.0, 10439.0, 23040.0, 23543.0, 51412.0, 56134.0, 56138.0, 56142.0, 56146.0, 89795.0 
GO:0016079 BP 7.77e-07   6/529    19/29107 D08 synaptic vesicle exocytosis              1020.0, 6616.0, 6804.0, 6844.0, 8448.0, 27445.0 
GO:0048488 BP 6.98e-06   7/529    40/29107 D07 synaptic vesicle endocytosis             273.0, 1020.0, 1173.0, 1759.0, 6804.0, 6844.0, 6855.0 
GO:0016192 BP 7.87e-06  13/529   160/29107 D04 vesicle-mediated transport               377.0, 1173.0, 1174.0, 1175.0, 6812.0, 6844.0, 8120.0, 8997.0, 10717.0, 23095.0, 26276.0, 152579.0, 780776.0 
GO:0007156 BP 1.17e-05  13/529   166/29107 D05 homophilic cell adhesion via plasma membrane adhesion molecules 1010.0, 3897.0, 7216.0, 9746.0, 27020.0, 54660.0, 55714.0, 56134.0, 56138.0, 56142.0, 56146.0, 57463.0, 57863.0 
GO:0007268 BP 1.22e-05  16/529   245/29107 D07 chemical synaptic transmission           273.0, 320.0, 774.0, 784.0, 1020.0, 1131.0, 3354.0, 3786.0, 6327.0, 6616.0, 6853.0, 8448.0, 9229.0, 9568.0, 9899.0, 57468.0 
GO:0090314 BP 1.44e-05   6/529    30/29107 D10 positive regulation of protein targeting to membrane 784.0, 1020.0, 3745.0, 8851.0, 11261.0, 54471.0 
GO:0008021 CC 1.41e-12  19/529   125/29107 D09 synaptic vesicle                         273.0, 320.0, 351.0, 1183.0, 1759.0, 1861.0, 6616.0, 6804.0, 6809.0, 6844.0, 6853.0, 6855.0, 9899.0, 9900.0, 23095.0, 55530.0, 114088.0, 127262.0, 388662.0 
GO:0030425 CC 6.56e-11  31/529   423/29107 D05 dendrite                                 1020.0, 1131.0, 1821.0, 2782.0, 2785.0, 3354.0, 3632.0, 3737.0, 3745.0, 3897.0, 4131.0, 4135.0, 5126.0, 6809.0, 6853.0, 7070.0, 8851.0, 9746.0, 9900.0, 23095.0, 26047.0, 27020.0, 51617.0, 57463.0, 57692.0, 85300.0, 114088.0, 140679.0, 282679.0, 375323.0, 387804.0 
GO:0005829 CC 8.57e-11 157/529  5293/29107 D02 cytosol                                  31.0, 47.0, 91.0, 119.0, 231.0, 273.0, 287.0, 320.0, 351.0, 398.0, 534.0, 535.0, 570.0, 705.0, 784.0, 867.0, 898.0, 1020.0, 1032.0, 1173.0, 1174.0, 1175.0, 1211.0, 1327.0, 1400.0, 1496.0, 1606.0, 1716.0, 1778.0, 1845.0, 1861.0, 1984.0, 1994.0, 2170.0, 2778.0, 2782.0, 2805.0, 3035.0, 3098.0, 3631.0, 3797.0, 3831.0, 4008.0, 4131.0, 4435.0, 4482.0, 4628.0, 5016.0, 5071.0, 5138.0, 5213.0, 5223.0, 5395.0, 5522.0, 5575.0, 5690.0, 5702.0, 5705.0, 5708.0, 6301.0, 6616.0, 6709.0, 6730.0, 6804.0, 6812.0, 6844.0, 6853.0, 6903.0, 7070.0, 7138.0, 7167.0, 7204.0, 7277.0, 7345.0, 7390.0, 8237.0, 8396.0, 8672.0, 8851.0, 8900.0, 8997.0, 9054.0, 9100.0, 9110.0, 9343.0, 9435.0, 9577.0, 9677.0, 9698.0, 9980.0, 10193.0, 10197.0, 10540.0, 10574.0, 10717.0, 11128.0, 11258.0, 11261.0, 11332.0, 22848.0, 22853.0, 23057.0, 23185.0, 23543.0, 25804.0, 25818.0, 25830.0, 26276.0, 26297.0, 27229.0, 27297.0, 27304.0, 29978.0, 30845.0, 51248.0, 51451.0, 51560.0, 51728.0, 53358.0, 54551.0, 55466.0, 55585.0, 55705.0, 55794.0, 55844.0, 55845.0, 55884.0, 57215.0, 57510.0, 63943.0, 65009.0, 65244.0, 79622.0, 79837.0, 80333.0, 81609.0, 83636.0, 84206.0, 84254.0, 84516.0, 84649.0, 84871.0, 84961.0, 91782.0, 113130.0, 115024.0, 116028.0, 121952.0, 133522.0, 144423.0, 147179.0, 147841.0, 221692.0, 282679.0, 284716.0, 378884.0, 474343.0 
GO:0030424 CC 3.35e-10  26/529   324/29107 D05 axon                                     351.0, 1020.0, 1496.0, 3737.0, 3745.0, 3746.0, 3897.0, 4131.0, 4135.0, 4744.0, 6804.0, 6812.0, 6853.0, 8851.0, 10439.0, 23057.0, 23095.0, 26047.0, 26115.0, 27020.0, 27445.0, 55714.0, 85300.0, 130074.0, 285175.0, 387804.0 
GO:0098978 CC 5.80e-08  23/529   333/29107 D04 glutamatergic synapse                    320.0, 1020.0, 1173.0, 1759.0, 1821.0, 1949.0, 1994.0, 5575.0, 6616.0, 6804.0, 6809.0, 6812.0, 9228.0, 9229.0, 9746.0, 9900.0, 27020.0, 27445.0, 57460.0, 64101.0, 84961.0, 145581.0, 388662.0 
GO:0030426 CC 1.68e-07  14/529   134/29107 D03 growth cone                              867.0, 1020.0, 1400.0, 1861.0, 3831.0, 4131.0, 6616.0, 6809.0, 7070.0, 8851.0, 10409.0, 10540.0, 22853.0, 85300.0 
GO:0030285 CC 1.73e-07   8/529    35/29107 D05 integral component of synaptic vesicle membrane 534.0, 6804.0, 6844.0, 6855.0, 9900.0, 81615.0, 140679.0, 388662.0 
GO:0014069 CC 7.81e-07  18/529   248/29107 D04 postsynaptic density                     119.0, 1020.0, 1821.0, 2785.0, 3631.0, 3752.0, 4131.0, 4744.0, 5071.0, 6804.0, 6853.0, 8851.0, 8997.0, 9228.0, 9229.0, 27445.0, 53335.0, 400745.0 
GO:0030672 CC 9.16e-07  10/529    74/29107 D08 synaptic vesicle membrane                273.0, 1211.0, 6844.0, 6853.0, 6855.0, 9899.0, 9900.0, 55530.0, 127262.0, 140679.0 
GO:0043005 CC 1.29e-06  21/529   339/29107 D04 neuron projection                        287.0, 1020.0, 5071.0, 5126.0, 6616.0, 6804.0, 6809.0, 6844.0, 6855.0, 8448.0, 8851.0, 9568.0, 9899.0, 9900.0, 23095.0, 25804.0, 55714.0, 55964.0, 57468.0, 85300.0, 140679.0 
GO:0098685 CC 1.50e-06  10/529    78/29107 D04 Schaffer collateral - CA1 synapse        320.0, 1020.0, 4744.0, 5575.0, 6809.0, 6853.0, 6855.0, 27020.0, 64101.0, 84961.0 
GO:0005874 CC 2.69e-06  19/529   298/29107 D06 microtubule                              1020.0, 1759.0, 1778.0, 3797.0, 3831.0, 4131.0, 4135.0, 6903.0, 7277.0, 7280.0, 10540.0, 10574.0, 11258.0, 23095.0, 27229.0, 55638.0, 83593.0, 152789.0, 157922.0 
GO:0043204 CC 6.86e-06  13/529   158/29107 D02 perikaryon                               351.0, 1020.0, 1400.0, 1821.0, 3737.0, 3745.0, 4131.0, 4878.0, 5126.0, 8851.0, 10439.0, 26047.0, 57463.0 
GO:0048471 CC 1.03e-05  31/529   713/29107 D02 perinuclear region of cytoplasm          231.0, 309.0, 320.0, 351.0, 377.0, 535.0, 867.0, 3787.0, 4131.0, 4135.0, 4878.0, 5071.0, 5138.0, 6616.0, 6812.0, 6844.0, 6855.0, 8851.0, 10079.0, 10193.0, 11258.0, 22853.0, 26276.0, 30845.0, 57692.0, 84649.0, 85300.0, 116841.0, 130074.0, 282679.0, 378884.0 
GO:0008076 CC 1.09e-05   9/529    77/29107 D07 voltage-gated potassium channel complex  3737.0, 3745.0, 3746.0, 3752.0, 3758.0, 3786.0, 3787.0, 26047.0, 80333.0 
GO:0098793 CC 2.05e-05  10/529   104/29107 D02 presynapse                               1020.0, 1173.0, 5071.0, 8851.0, 51248.0, 51560.0, 55964.0, 84961.0, 85300.0, 116841.0 
GO:0098982 CC 2.30e-05   8/529    65/29107 D04 GABA-ergic synapse                       3752.0, 9746.0, 9900.0, 27020.0, 27445.0, 140679.0, 145581.0, 388662.0 
GO:0070032 CC 2.36e-05   3/529     4/29107 D04 synaptobrevin 2-SNAP-25-syntaxin-1a-complexin I complex 6616.0, 6804.0, 6844.0 
GO:0005739 CC 2.69e-05  46/529  1307/29107 D05 mitochondrion                            287.0, 309.0, 1327.0, 1431.0, 1716.0, 2100.0, 3035.0, 3098.0, 3420.0, 4482.0, 4702.0, 4705.0, 5071.0, 6812.0, 7390.0, 7915.0, 8508.0, 9054.0, 9172.0, 9467.0, 9673.0, 10367.0, 10873.0, 11022.0, 11332.0, 11334.0, 23095.0, 23786.0, 23787.0, 25830.0, 27165.0, 51335.0, 51603.0, 54471.0, 55245.0, 55794.0, 57019.0, 57128.0, 64928.0, 64963.0, 65009.0, 83636.0, 84649.0, 84881.0, 133522.0, 283514.0 
GO:0005737 CC 3.79e-05 122/529  4724/29107 D02 cytoplasm                                103.0, 309.0, 320.0, 351.0, 377.0, 705.0, 898.0, 1020.0, 1032.0, 1496.0, 1716.0, 1749.0, 1759.0, 1845.0, 1984.0, 1994.0, 2782.0, 2805.0, 3035.0, 3631.0, 4008.0, 4435.0, 4482.0, 4628.0, 4705.0, 4744.0, 4878.0, 5071.0, 5138.0, 5201.0, 5223.0, 5575.0, 5705.0, 6301.0, 6616.0, 6812.0, 6903.0, 6992.0, 7204.0, 7277.0, 7280.0, 7345.0, 8079.0, 8851.0, 8900.0, 8997.0, 9100.0, 9110.0, 9467.0, 9568.0, 9577.0, 9587.0, 9698.0, 9733.0, 9764.0, 10055.0, 10197.0, 10409.0, 10465.0, 10540.0, 10574.0, 10982.0, 11108.0, 11261.0, 22848.0, 22884.0, 22924.0, 23070.0, 23101.0, 23180.0, 23543.0, 23633.0, 25830.0, 26276.0, 26297.0, 27304.0, 29978.0, 30845.0, 51154.0, 51155.0, 51603.0, 53335.0, 55705.0, 56853.0, 56919.0, 57019.0, 57179.0, 57325.0, 57446.0, 57460.0, 57465.0, 57510.0, 64061.0, 64219.0, 64744.0, 65009.0, 65244.0, 78986.0, 79805.0, 80206.0, 80333.0, 83593.0, 84254.0, 85300.0, 92675.0, 113130.0, 114088.0, 115024.0, 118812.0, 121214.0, 121952.0, 127262.0, 151354.0, 152789.0, 157922.0, 221477.0, 259217.0, 282679.0, 283514.0, 284716.0, 286527.0, 389072.0 
GO:0048787 CC 4.76e-05   4/529    12/29107 D05 presynaptic active zone membrane         320.0, 6804.0, 6809.0, 6812.0 
GO:0048786 CC 6.87e-05   6/529    39/29107 D02 presynaptic active zone                  351.0, 6853.0, 6855.0, 9900.0, 127262.0, 140679.0 
GO:0032809 CC 1.35e-04   5/529    28/29107 D03 neuronal cell body membrane              3737.0, 3745.0, 3746.0, 7070.0, 57463.0 
GO:1904115 CC 1.45e-04   7/529    63/29107 D06 axon cytoplasm                           1778.0, 7014.0, 7345.0, 8120.0, 23095.0, 55638.0, 84871.0 
GO:0015630 CC 1.96e-04  11/529   162/29107 D06 microtubule cytoskeleton                 5016.0, 6709.0, 7277.0, 8900.0, 10982.0, 11261.0, 27229.0, 55964.0, 89927.0, 145483.0, 256714.0 
GO:0005886 CC 2.03e-04 114/529  4502/29107 D03 plasma membrane                          47.0, 91.0, 119.0, 273.0, 287.0, 320.0, 351.0, 377.0, 398.0, 412.0, 535.0, 774.0, 776.0, 867.0, 925.0, 1010.0, 1020.0, 1131.0, 1173.0, 1175.0, 1211.0, 1606.0, 1759.0, 1821.0, 1949.0, 2782.0, 2785.0, 3354.0, 3631.0, 3632.0, 3737.0, 3745.0, 3746.0, 3752.0, 3758.0, 3786.0, 3787.0, 3897.0, 4131.0, 4482.0, 4978.0, 5138.0, 5395.0, 5575.0, 6327.0, 6616.0, 6709.0, 6804.0, 6809.0, 6812.0, 6844.0, 6869.0, 7070.0, 7345.0, 8396.0, 8851.0, 9079.0, 9228.0, 9229.0, 9399.0, 9568.0, 9677.0, 9899.0, 9900.0, 10079.0, 10409.0, 11261.0, 22808.0, 23180.0, 26507.0, 27020.0, 27297.0, 29978.0, 30845.0, 51761.0, 53358.0, 54207.0, 54847.0, 56172.0, 57465.0, 57468.0, 57578.0, 57670.0, 57692.0, 57863.0, 64101.0, 79057.0, 79837.0, 80333.0, 83873.0, 84679.0, 84889.0, 85455.0, 114814.0, 116841.0, 120776.0, 121665.0, 130074.0, 140679.0, 147179.0, 148252.0, 152579.0, 171177.0, 205147.0, 221477.0, 222662.0, 282679.0, 285175.0, 285704.0, 344838.0, 374383.0, 375323.0, 387804.0, 389072.0 
GO:0031901 CC 2.55e-04  11/529   167/29107 D07 early endosome membrane                  1183.0, 3631.0, 9110.0, 9980.0, 10079.0, 26276.0, 29934.0, 51617.0, 81609.0, 81615.0, 157807.0 
GO:0033010 CC 3.12e-04   3/529     8/29107 D05 paranodal junction                       231.0, 3737.0, 26047.0 
GO:0071001 CC 3.30e-04   2/529     2/29107 D05 U4/U6 snRNP                              9128.0, 10465.0 
GO:0044306 CC 4.15e-04   4/529    20/29107 D02 neuron projection terminus               6844.0, 7345.0, 85300.0, 140679.0 
GO:0008540 CC 4.62e-04   3/529     9/29107 D02 proteasome regulatory particle, base subcomplex 5702.0, 5705.0, 5708.0 
GO:0032588 CC 4.87e-04   8/529   100/29107 D04 trans-Golgi network membrane             351.0, 1174.0, 1211.0, 9382.0, 10079.0, 10717.0, 51617.0, 157807.0 
GO:0005802 CC 5.29e-04  11/529   182/29107 D04 trans-Golgi network                      6616.0, 6844.0, 7260.0, 9435.0, 9980.0, 10079.0, 10717.0, 23057.0, 84679.0, 157807.0, 200312.0 
GO:0045202 CC 5.32e-04  18/529   407/29107 D03 synapse                                  351.0, 774.0, 784.0, 1131.0, 1759.0, 2782.0, 3354.0, 3786.0, 4131.0, 6327.0, 6844.0, 10439.0, 23057.0, 27445.0, 51248.0, 57468.0, 85300.0, 221692.0 
GO:0046540 CC 6.73e-04   5/529    39/29107 D06 U4/U6 x U5 tri-snRNP complex             4809.0, 9128.0, 9343.0, 10465.0, 25804.0 
GO:0016020 CC 6.82e-04  60/529  2121/29107 D02 membrane                                 47.0, 103.0, 309.0, 398.0, 412.0, 705.0, 784.0, 1020.0, 1174.0, 1211.0, 1327.0, 1606.0, 1759.0, 1778.0, 1861.0, 1984.0, 1994.0, 2778.0, 2782.0, 3632.0, 3831.0, 5126.0, 5213.0, 5223.0, 5690.0, 5702.0, 5705.0, 5708.0, 6616.0, 6709.0, 6844.0, 7798.0, 8079.0, 8851.0, 9110.0, 9343.0, 9899.0, 10197.0, 10540.0, 11128.0, 23185.0, 23420.0, 23633.0, 23787.0, 25789.0, 25804.0, 26047.0, 27229.0, 55466.0, 55705.0, 55714.0, 57062.0, 57168.0, 81615.0, 121665.0, 130367.0, 130733.0, 200312.0, 222662.0, 375323.0 
GO:0070033 CC 9.77e-04   2/529     3/29107 D04 synaptobrevin 2-SNAP-25-syntaxin-1a-complexin II complex 6804.0, 6844.0 
GO:0016533 CC 9.77e-04   2/529     3/29107 D07 protein kinase 5 complex                 1020.0, 8851.0 
GO:0005615 CC 7.11e-04  14/529  1708/29107 D02 extracellular space                      231.0, 351.0, 2170.0, 2794.0, 4878.0, 5126.0, 5950.0, 6585.0, 7167.0, 7478.0, 9110.0, 10439.0, 25818.0, 729238.0 
GO:0005515 MF 4.62e-15 315/529 12418/29107 D02 protein binding                          31.0, 47.0, 56.0, 91.0, 103.0, 231.0, 273.0, 287.0, 309.0, 320.0, 351.0, 377.0, 398.0, 534.0, 535.0, 570.0, 705.0, 774.0, 776.0, 784.0, 867.0, 898.0, 925.0, 1020.0, 1032.0, 1131.0, 1173.0, 1175.0, 1183.0, 1211.0, 1327.0, 1400.0, 1496.0, 1759.0, 1778.0, 1845.0, 1861.0, 1949.0, 1984.0, 1994.0, 2100.0, 2170.0, 2778.0, 2782.0, 2785.0, 3049.0, 3098.0, 3354.0, 3631.0, 3632.0, 3737.0, 3745.0, 3746.0, 3752.0, 3786.0, 3787.0, 3797.0, 3831.0, 3897.0, 4131.0, 4135.0, 4293.0, 4435.0, 4482.0, 4628.0, 4702.0, 4744.0, 4809.0, 4878.0, 4978.0, 5071.0, 5126.0, 5138.0, 5201.0, 5213.0, 5223.0, 5395.0, 5522.0, 5575.0, 5690.0, 5702.0, 5705.0, 5708.0, 5950.0, 6301.0, 6585.0, 6616.0, 6656.0, 6709.0, 6730.0, 6804.0, 6809.0, 6812.0, 6844.0, 6855.0, 6869.0, 6903.0, 6992.0, 7014.0, 7070.0, 7102.0, 7138.0, 7167.0, 7204.0, 7216.0, 7260.0, 7277.0, 7280.0, 7345.0, 7464.0, 8079.0, 8237.0, 8396.0, 8448.0, 8508.0, 8851.0, 8900.0, 9054.0, 9079.0, 9100.0, 9110.0, 9128.0, 9172.0, 9228.0, 9229.0, 9319.0, 9343.0, 9382.0, 9399.0, 9467.0, 9568.0, 9577.0, 9587.0, 9698.0, 9733.0, 9746.0, 9758.0, 9899.0, 9980.0, 10055.0, 10079.0, 10193.0, 10197.0, 10336.0, 10367.0, 10409.0, 10439.0, 10465.0, 10540.0, 10574.0, 10717.0, 10904.0, 10982.0, 11022.0, 11041.0, 11108.0, 11258.0, 11261.0, 11332.0, 11334.0, 22808.0, 22848.0, 22853.0, 22924.0, 23095.0, 23185.0, 23270.0, 23420.0, 23543.0, 23633.0, 23786.0, 23787.0, 25804.0, 25818.0, 25830.0, 25943.0, 26047.0, 26094.0, 26276.0, 26297.0, 26507.0, 27020.0, 27165.0, 27229.0, 27297.0, 27304.0, 29057.0, 29934.0, 29944.0, 29978.0, 30845.0, 51154.0, 51155.0, 51248.0, 51335.0, 51373.0, 51400.0, 51440.0, 51451.0, 51560.0, 51603.0, 51617.0, 51728.0, 51761.0, 53358.0, 54455.0, 54471.0, 54551.0, 54749.0, 55245.0, 55466.0, 55530.0, 55585.0, 55638.0, 55705.0, 55844.0, 55845.0, 55964.0, 56919.0, 56980.0, 57019.0, 57128.0, 57179.0, 57215.0, 57325.0, 57460.0, 57463.0, 57465.0, 57474.0, 57510.0, 57692.0, 57863.0, 63943.0, 64061.0, 64101.0, 64219.0, 64434.0, 64744.0, 64963.0, 65009.0, 78986.0, 79096.0, 79137.0, 79622.0, 79805.0, 79837.0, 80206.0, 80333.0, 81566.0, 81609.0, 83593.0, 83873.0, 84197.0, 84254.0, 84262.0, 84516.0, 84649.0, 84679.0, 84881.0, 84889.0, 84961.0, 85019.0, 85300.0, 85453.0, 89927.0, 90580.0, 91782.0, 92002.0, 113130.0, 113444.0, 114088.0, 114824.0, 114898.0, 115024.0, 115196.0, 116028.0, 116841.0, 118490.0, 118812.0, 121665.0, 127703.0, 145483.0, 145581.0, 147179.0, 147841.0, 148252.0, 149986.0, 151354.0, 152217.0, 152789.0, 157807.0, 171177.0, 197407.0, 205147.0, 221477.0, 221692.0, 222662.0, 222865.0, 259217.0, 283237.0, 283514.0, 284716.0, 285704.0, 339231.0, 342132.0, 374383.0, 374928.0, 375323.0, 378884.0, 387923.0, 388662.0, 474343.0, 653140.0, 729238.0, 780776.0 
GO:0019901 MF 6.67e-06  24/529   470/29107 D05 protein kinase binding                   119.0, 287.0, 784.0, 898.0, 1020.0, 1032.0, 1759.0, 1845.0, 1994.0, 4744.0, 5071.0, 5223.0, 6812.0, 6853.0, 7070.0, 7277.0, 8851.0, 9900.0, 10540.0, 10982.0, 22924.0, 51400.0, 53335.0, 53358.0 
GO:0019894 MF 9.79e-06   7/529    42/29107 D04 kinesin binding                          1861.0, 3737.0, 3746.0, 4744.0, 23095.0, 55638.0, 85300.0 
```
