## Supplementary material for "Transcriptional and genetic sex differences for schizophrenia across the dorsolateral prefrontal cortex, hippocampus, and caudate nucleus": Data S4: GO_analysis_module_red.txt

```
GO:0032981 BP 2.73e-13  16/705    57/29107 D08 mitochondrial respiratory chain complex I assembly 4698.0, 4706.0, 4707.0, 4709.0, 4711.0, 4712.0, 4718.0, 4719.0, 4722.0, 29078.0, 51103.0, 79133.0, 90871.0, 91942.0, 137682.0, 284184.0 
GO:0016567 BP 1.39e-11  40/705   479/29107 D09 protein ubiquitination                   373.0, 996.0, 6049.0, 7320.0, 7336.0, 7347.0, 7428.0, 8450.0, 8452.0, 8916.0, 9616.0, 9655.0, 9867.0, 10001.0, 10016.0, 10116.0, 10299.0, 23008.0, 23608.0, 23609.0, 25820.0, 26260.0, 26268.0, 51003.0, 51130.0, 51132.0, 53339.0, 55148.0, 55832.0, 55975.0, 56888.0, 57531.0, 64839.0, 80124.0, 80204.0, 140460.0, 140461.0, 143279.0, 147339.0, 200933.0 
GO:0006120 BP 5.14e-10  12/705    45/29107 D08 mitochondrial electron transport, NADH to ubiquinone 1738.0, 4697.0, 4698.0, 4706.0, 4707.0, 4709.0, 4711.0, 4712.0, 4718.0, 4719.0, 4722.0, 51103.0 
GO:0015031 BP 1.10e-09  31/705   357/29107 D05 protein transport                        1894.0, 2060.0, 5481.0, 5538.0, 5862.0, 8658.0, 9135.0, 9522.0, 9527.0, 10651.0, 23033.0, 23355.0, 51361.0, 51463.0, 51534.0, 54812.0, 55207.0, 55770.0, 56648.0, 56943.0, 57097.0, 57132.0, 59343.0, 60561.0, 64393.0, 64400.0, 149371.0, 163486.0, 345778.0, 375056.0, 404636.0 
GO:0007007 BP 1.86e-07   7/705    19/29107 D07 inner mitochondrial membrane organization 4976.0, 10651.0, 27069.0, 79135.0, 137392.0, 345778.0, 440574.0 
GO:0006511 BP 2.44e-07  22/705   251/29107 D08 ubiquitin-dependent protein catabolic process 5687.0, 5688.0, 6049.0, 6921.0, 7320.0, 7347.0, 8452.0, 8533.0, 9616.0, 9690.0, 23032.0, 25820.0, 26994.0, 51132.0, 51377.0, 54542.0, 57531.0, 80204.0, 80762.0, 84669.0, 147339.0, 200933.0 
GO:0015986 BP 2.02e-05   5/705    15/29107 D12 ATP synthesis coupled proton transport   509.0, 515.0, 518.0, 10476.0, 10632.0 
GO:0006457 BP 2.79e-05  13/705   136/29107 D02 protein folding                          3301.0, 5203.0, 5481.0, 6950.0, 7265.0, 7266.0, 10049.0, 10576.0, 10694.0, 30001.0, 51645.0, 56605.0, 80273.0 
GO:0005739 CC 1.69e-38 122/705  1307/29107 D05 mitochondrion                            36.0, 39.0, 509.0, 515.0, 586.0, 1345.0, 1350.0, 1629.0, 1653.0, 1678.0, 1737.0, 1738.0, 2271.0, 2926.0, 3301.0, 3308.0, 4199.0, 4697.0, 4706.0, 4707.0, 4711.0, 4712.0, 4718.0, 4719.0, 4722.0, 4976.0, 5203.0, 5250.0, 5515.0, 5599.0, 5728.0, 5910.0, 6390.0, 6391.0, 6647.0, 6782.0, 7385.0, 7386.0, 7388.0, 7428.0, 7991.0, 8034.0, 8678.0, 8803.0, 9804.0, 9868.0, 10087.0, 10476.0, 10632.0, 10651.0, 10884.0, 10939.0, 11216.0, 11222.0, 11315.0, 11321.0, 22868.0, 23530.0, 25874.0, 25994.0, 26128.0, 27069.0, 27089.0, 27247.0, 27330.0, 28977.0, 28982.0, 29078.0, 29088.0, 51021.0, 51022.0, 51103.0, 51309.0, 51318.0, 51566.0, 51571.0, 51650.0, 51805.0, 54802.0, 54881.0, 54968.0, 55005.0, 55006.0, 55149.0, 55173.0, 55347.0, 55737.0, 55847.0, 56267.0, 56943.0, 60491.0, 60558.0, 78988.0, 79072.0, 79133.0, 79135.0, 79810.0, 79944.0, 80007.0, 80273.0, 81034.0, 81689.0, 81892.0, 84311.0, 84816.0, 84833.0, 91137.0, 91942.0, 115286.0, 123263.0, 137682.0, 142940.0, 152926.0, 160760.0, 166785.0, 219927.0, 282991.0, 283459.0, 284184.0, 388753.0, 440574.0, 100303755.0 
GO:0005743 CC 9.53e-29  59/705   404/29107 D05 mitochondrial inner membrane             509.0, 515.0, 1345.0, 1350.0, 1678.0, 3945.0, 4697.0, 4698.0, 4706.0, 4707.0, 4709.0, 4711.0, 4712.0, 4718.0, 4722.0, 4976.0, 5250.0, 6390.0, 6391.0, 7385.0, 7386.0, 7388.0, 8034.0, 9377.0, 10476.0, 10632.0, 10884.0, 10939.0, 10975.0, 11222.0, 23530.0, 25994.0, 26521.0, 27089.0, 28977.0, 28982.0, 29078.0, 29088.0, 51021.0, 51103.0, 51318.0, 51650.0, 54968.0, 55173.0, 55972.0, 60558.0, 65008.0, 78988.0, 79133.0, 79944.0, 81034.0, 84311.0, 90871.0, 91942.0, 115286.0, 137392.0, 137682.0, 219927.0, 286097.0 
GO:0005829 CC 6.25e-28 249/705  5293/29107 D02 cytosol                                  39.0, 52.0, 164.0, 225.0, 586.0, 669.0, 996.0, 1033.0, 1213.0, 1398.0, 1629.0, 1653.0, 1894.0, 1965.0, 1974.0, 1977.0, 2060.0, 2271.0, 2547.0, 2961.0, 3094.0, 3157.0, 3301.0, 3308.0, 3476.0, 3836.0, 3845.0, 3945.0, 4085.0, 4199.0, 4205.0, 4338.0, 4659.0, 4677.0, 4733.0, 4947.0, 4976.0, 5000.0, 5037.0, 5048.0, 5110.0, 5140.0, 5203.0, 5291.0, 5433.0, 5471.0, 5481.0, 5515.0, 5529.0, 5538.0, 5563.0, 5573.0, 5591.0, 5599.0, 5687.0, 5688.0, 5700.0, 5713.0, 5718.0, 5728.0, 5775.0, 5862.0, 5870.0, 5887.0, 5901.0, 5910.0, 5911.0, 5921.0, 5922.0, 6009.0, 6138.0, 6197.0, 6647.0, 6675.0, 6772.0, 6867.0, 6921.0, 6950.0, 7172.0, 7265.0, 7266.0, 7295.0, 7341.0, 7347.0, 7360.0, 7428.0, 7458.0, 8027.0, 8036.0, 8450.0, 8452.0, 8505.0, 8533.0, 8658.0, 8678.0, 8766.0, 8891.0, 8916.0, 8935.0, 9097.0, 9107.0, 9141.0, 9474.0, 9527.0, 9575.0, 9616.0, 9655.0, 9657.0, 9861.0, 9908.0, 9931.0, 10016.0, 10048.0, 10049.0, 10087.0, 10116.0, 10138.0, 10284.0, 10294.0, 10325.0, 10480.0, 10484.0, 10490.0, 10526.0, 10539.0, 10569.0, 10576.0, 10621.0, 10622.0, 10694.0, 10907.0, 10927.0, 11097.0, 11171.0, 11212.0, 11216.0, 11315.0, 11321.0, 22902.0, 23032.0, 23033.0, 23172.0, 23173.0, 23234.0, 23259.0, 23568.0, 23608.0, 25820.0, 26268.0, 26958.0, 27101.0, 27244.0, 27247.0, 27330.0, 28512.0, 29789.0, 29883.0, 50810.0, 51021.0, 51028.0, 51103.0, 51130.0, 51132.0, 51138.0, 51143.0, 51230.0, 51306.0, 51361.0, 51377.0, 51441.0, 51534.0, 51535.0, 51566.0, 51719.0, 53339.0, 53354.0, 54511.0, 54812.0, 54955.0, 55055.0, 55188.0, 55207.0, 55239.0, 55347.0, 55591.0, 55607.0, 55737.0, 55770.0, 55832.0, 55854.0, 55975.0, 56648.0, 56888.0, 57097.0, 57103.0, 57132.0, 59343.0, 60496.0, 60561.0, 60592.0, 60684.0, 64168.0, 64400.0, 64682.0, 64839.0, 64841.0, 64946.0, 65267.0, 79017.0, 79135.0, 79184.0, 79609.0, 79753.0, 79959.0, 79980.0, 80204.0, 80349.0, 80821.0, 83732.0, 84084.0, 84301.0, 84541.0, 84669.0, 84817.0, 84896.0, 84955.0, 89890.0, 92400.0, 114791.0, 115752.0, 117143.0, 122830.0, 124808.0, 132789.0, 138199.0, 139596.0, 139886.0, 140460.0, 140461.0, 140739.0, 142940.0, 143279.0, 149371.0, 163486.0, 201475.0, 205564.0, 261726.0, 285172.0, 440145.0 
GO:0005654 CC 1.83e-24 193/705  3805/29107 D02 nucleoplasm                              515.0, 545.0, 996.0, 1024.0, 1054.0, 1386.0, 1653.0, 1894.0, 2547.0, 2926.0, 2959.0, 2961.0, 2965.0, 3094.0, 3622.0, 3836.0, 4085.0, 4205.0, 4338.0, 4436.0, 4437.0, 4659.0, 4706.0, 4711.0, 4712.0, 4976.0, 5000.0, 5291.0, 5431.0, 5433.0, 5481.0, 5563.0, 5591.0, 5599.0, 5687.0, 5688.0, 5700.0, 5713.0, 5718.0, 5728.0, 5775.0, 5810.0, 5887.0, 5901.0, 5983.0, 6049.0, 6197.0, 6390.0, 6627.0, 6647.0, 6675.0, 6772.0, 6921.0, 7266.0, 7295.0, 7320.0, 7336.0, 7341.0, 7347.0, 7385.0, 7428.0, 7693.0, 8036.0, 8450.0, 8452.0, 8505.0, 8533.0, 8634.0, 8658.0, 8731.0, 8935.0, 9063.0, 9194.0, 9575.0, 9616.0, 9643.0, 9657.0, 9861.0, 9874.0, 10001.0, 10016.0, 10048.0, 10049.0, 10087.0, 10116.0, 10138.0, 10284.0, 10286.0, 10302.0, 10526.0, 10556.0, 10569.0, 10597.0, 10621.0, 10622.0, 10694.0, 10762.0, 10799.0, 10907.0, 10926.0, 10927.0, 10943.0, 10946.0, 10949.0, 11051.0, 11073.0, 11097.0, 11102.0, 11315.0, 11321.0, 22841.0, 23008.0, 23032.0, 23234.0, 25994.0, 26747.0, 27101.0, 27244.0, 27247.0, 27330.0, 50810.0, 51003.0, 51022.0, 51118.0, 51132.0, 51138.0, 51230.0, 51377.0, 51534.0, 51535.0, 51567.0, 51645.0, 53339.0, 54700.0, 54812.0, 54840.0, 54881.0, 54955.0, 54968.0, 55010.0, 55149.0, 55174.0, 55197.0, 55239.0, 55269.0, 55320.0, 55591.0, 55832.0, 55840.0, 55869.0, 55975.0, 56655.0, 56849.0, 56943.0, 57097.0, 57132.0, 57697.0, 59343.0, 60592.0, 64168.0, 64393.0, 64682.0, 64839.0, 64946.0, 79072.0, 79184.0, 79647.0, 79753.0, 79980.0, 80204.0, 80273.0, 80349.0, 83640.0, 83732.0, 84083.0, 84135.0, 84154.0, 84301.0, 84955.0, 91750.0, 92400.0, 117143.0, 134510.0, 136647.0, 139596.0, 139886.0, 143098.0, 150678.0, 163126.0, 205564.0, 221092.0, 388753.0, 404672.0 
GO:0005634 CC 5.01e-18 225/705  5386/29107 D05 nucleus                                  310.0, 373.0, 515.0, 545.0, 805.0, 996.0, 1024.0, 1054.0, 1386.0, 1398.0, 1653.0, 1738.0, 1894.0, 1965.0, 1977.0, 2271.0, 2287.0, 2547.0, 2959.0, 3094.0, 3149.0, 3301.0, 3308.0, 3622.0, 3836.0, 3843.0, 4085.0, 4205.0, 4436.0, 4437.0, 4733.0, 4947.0, 5000.0, 5037.0, 5203.0, 5291.0, 5431.0, 5433.0, 5481.0, 5515.0, 5529.0, 5538.0, 5563.0, 5591.0, 5599.0, 5687.0, 5688.0, 5700.0, 5713.0, 5728.0, 5810.0, 5862.0, 5887.0, 5901.0, 5983.0, 6049.0, 6138.0, 6627.0, 6647.0, 6772.0, 6867.0, 6990.0, 7295.0, 7320.0, 7336.0, 7341.0, 7360.0, 7428.0, 7552.0, 7565.0, 7592.0, 7752.0, 8036.0, 8452.0, 8505.0, 8634.0, 8658.0, 8678.0, 8731.0, 8926.0, 9063.0, 9141.0, 9326.0, 9575.0, 9616.0, 9690.0, 9874.0, 9910.0, 9931.0, 10001.0, 10016.0, 10048.0, 10049.0, 10116.0, 10138.0, 10284.0, 10286.0, 10302.0, 10325.0, 10463.0, 10539.0, 10556.0, 10569.0, 10597.0, 10622.0, 10799.0, 10907.0, 10926.0, 10927.0, 10943.0, 10946.0, 10949.0, 11051.0, 11073.0, 11097.0, 11137.0, 11171.0, 11315.0, 23172.0, 23234.0, 23394.0, 23568.0, 25820.0, 25874.0, 26260.0, 26747.0, 26994.0, 27101.0, 27244.0, 27247.0, 28986.0, 29883.0, 50804.0, 50810.0, 51022.0, 51028.0, 51132.0, 51138.0, 51277.0, 51377.0, 51441.0, 51527.0, 51566.0, 51567.0, 51645.0, 51646.0, 51696.0, 53354.0, 54517.0, 54700.0, 54840.0, 54881.0, 54955.0, 55174.0, 55269.0, 55635.0, 55832.0, 55837.0, 55854.0, 55869.0, 56655.0, 56849.0, 57103.0, 57531.0, 57570.0, 59286.0, 59343.0, 60491.0, 63932.0, 63979.0, 64400.0, 64839.0, 64946.0, 79184.0, 79230.0, 79647.0, 79753.0, 80124.0, 80204.0, 80349.0, 81856.0, 81892.0, 83640.0, 84084.0, 84259.0, 89890.0, 92283.0, 92285.0, 93474.0, 112942.0, 117143.0, 117178.0, 122830.0, 126068.0, 132789.0, 134510.0, 136647.0, 137392.0, 137682.0, 138199.0, 139324.0, 140612.0, 140739.0, 142940.0, 145282.0, 146434.0, 147947.0, 148213.0, 150678.0, 152098.0, 152518.0, 158586.0, 162239.0, 162962.0, 163059.0, 163126.0, 199777.0, 205564.0, 221092.0, 283417.0, 284307.0, 284309.0, 390927.0, 728927.0, 729288.0 
GO:0005737 CC 2.58e-11 183/705  4724/29107 D02 cytoplasm                                39.0, 52.0, 164.0, 310.0, 373.0, 805.0, 819.0, 996.0, 1033.0, 1386.0, 1398.0, 1629.0, 1653.0, 1894.0, 1977.0, 2060.0, 2271.0, 2926.0, 3094.0, 3149.0, 3157.0, 3476.0, 3836.0, 3843.0, 3845.0, 3945.0, 4085.0, 4659.0, 4677.0, 4718.0, 4733.0, 4947.0, 4976.0, 5110.0, 5203.0, 5291.0, 5481.0, 5529.0, 5573.0, 5599.0, 5718.0, 5728.0, 5775.0, 5901.0, 5921.0, 6049.0, 6197.0, 6647.0, 6772.0, 6782.0, 6867.0, 6990.0, 7163.0, 7266.0, 7295.0, 7320.0, 7336.0, 7347.0, 7360.0, 7763.0, 8036.0, 8452.0, 8505.0, 8533.0, 8658.0, 8872.0, 8891.0, 8935.0, 9107.0, 9141.0, 9213.0, 9326.0, 9474.0, 9616.0, 9666.0, 9867.0, 9908.0, 10016.0, 10048.0, 10049.0, 10116.0, 10325.0, 10569.0, 10597.0, 10651.0, 10694.0, 11034.0, 11051.0, 11073.0, 11171.0, 11212.0, 11315.0, 22902.0, 23008.0, 23032.0, 23172.0, 23173.0, 23234.0, 23259.0, 23394.0, 23760.0, 25820.0, 25843.0, 26052.0, 26260.0, 26268.0, 27244.0, 27330.0, 28969.0, 28986.0, 29789.0, 29883.0, 50804.0, 51118.0, 51132.0, 51361.0, 51377.0, 51441.0, 51527.0, 51567.0, 51696.0, 53354.0, 54462.0, 54839.0, 54840.0, 54955.0, 55010.0, 55109.0, 55188.0, 55207.0, 55239.0, 55269.0, 55607.0, 55617.0, 55832.0, 55837.0, 55869.0, 56267.0, 56990.0, 57102.0, 57103.0, 57531.0, 57570.0, 59286.0, 60491.0, 63932.0, 63979.0, 64168.0, 64343.0, 64839.0, 65267.0, 79184.0, 79609.0, 79809.0, 79884.0, 79896.0, 80007.0, 80124.0, 80204.0, 80349.0, 80821.0, 81689.0, 84135.0, 84259.0, 89890.0, 91893.0, 113263.0, 114134.0, 117178.0, 120227.0, 120526.0, 122830.0, 129787.0, 132789.0, 136647.0, 137392.0, 139596.0, 150678.0, 166785.0, 255758.0, 345778.0, 404672.0, 644019.0 
GO:0005759 CC 1.36e-09  32/705   381/29107 D05 mitochondrial matrix                     36.0, 318.0, 509.0, 515.0, 1629.0, 1737.0, 1738.0, 2271.0, 4706.0, 4719.0, 4722.0, 6647.0, 8505.0, 8803.0, 11315.0, 22868.0, 23568.0, 51022.0, 51103.0, 51805.0, 54802.0, 55006.0, 55347.0, 57570.0, 60558.0, 79072.0, 80273.0, 81689.0, 84340.0, 152926.0, 160760.0, 166785.0 
GO:0016020 CC 6.75e-09  95/705  2121/29107 D02 membrane                                 164.0, 310.0, 509.0, 515.0, 805.0, 819.0, 1213.0, 1398.0, 1653.0, 1965.0, 2060.0, 2547.0, 3301.0, 3843.0, 3845.0, 3945.0, 4436.0, 4437.0, 4733.0, 4976.0, 5140.0, 5250.0, 5291.0, 5431.0, 5515.0, 5538.0, 5573.0, 5591.0, 5700.0, 5713.0, 5718.0, 5870.0, 5901.0, 6009.0, 6138.0, 6307.0, 6867.0, 7266.0, 7357.0, 7428.0, 7458.0, 8452.0, 8460.0, 9107.0, 9236.0, 9474.0, 9527.0, 9653.0, 9868.0, 9931.0, 10001.0, 10049.0, 10294.0, 10299.0, 10569.0, 10857.0, 10955.0, 22902.0, 23204.0, 23259.0, 23305.0, 23530.0, 26052.0, 26156.0, 26750.0, 28969.0, 29789.0, 29883.0, 30001.0, 51143.0, 51390.0, 51571.0, 51696.0, 51719.0, 54503.0, 54511.0, 54542.0, 54940.0, 55129.0, 55207.0, 55770.0, 55832.0, 57515.0, 79796.0, 79982.0, 84669.0, 84896.0, 114134.0, 149371.0, 152518.0, 221092.0, 284161.0, 375056.0, 389668.0, 403313.0 
GO:0005747 CC 1.56e-08  11/705    48/29107 D06 mitochondrial respiratory chain complex I 4697.0, 4698.0, 4706.0, 4707.0, 4709.0, 4711.0, 4712.0, 4718.0, 4719.0, 4722.0, 51103.0 
GO:0005751 CC 1.86e-07   7/705    19/29107 D05 mitochondrial respiratory chain complex IV 1345.0, 1347.0, 1350.0, 4697.0, 7385.0, 7386.0, 9377.0 
GO:0005730 CC 2.00e-07  59/705  1186/29107 D05 nucleolus                                1024.0, 2547.0, 3843.0, 4659.0, 5000.0, 5291.0, 5481.0, 5591.0, 5901.0, 5955.0, 6197.0, 6772.0, 7341.0, 9643.0, 10286.0, 10302.0, 10651.0, 10927.0, 11102.0, 11137.0, 26156.0, 26747.0, 26782.0, 27330.0, 29789.0, 51118.0, 51377.0, 51538.0, 51567.0, 53354.0, 54700.0, 54840.0, 54881.0, 54955.0, 55975.0, 64393.0, 64946.0, 79980.0, 80204.0, 84135.0, 84154.0, 134510.0, 205564.0, 319103.0, 338433.0, 404672.0, 692053.0, 692205.0, 767567.0, 767569.0, 767577.0, 767583.0, 767590.0, 767596.0, 767598.0, 767599.0, 100033442.0, 109616970.0, 109617004.0 
GO:0005643 CC 3.04e-06  10/705    64/29107 D03 nuclear pore                             3836.0, 3843.0, 5901.0, 7341.0, 8658.0, 10762.0, 11097.0, 56648.0, 57097.0, 59343.0 
GO:0000502 CC 4.66e-06   9/705    53/29107 D05 proteasome complex                       5687.0, 5688.0, 5700.0, 5713.0, 5718.0, 5887.0, 9097.0, 9690.0, 9861.0 
GO:0000139 CC 8.70e-06  33/705   587/29107 D05 Golgi membrane                           164.0, 373.0, 390.0, 3845.0, 5862.0, 5870.0, 6009.0, 7357.0, 8460.0, 8658.0, 8674.0, 8869.0, 9527.0, 9653.0, 9867.0, 10484.0, 10559.0, 10678.0, 10955.0, 11311.0, 23033.0, 23461.0, 23760.0, 25834.0, 26958.0, 54503.0, 57531.0, 60592.0, 64841.0, 79135.0, 80762.0, 114805.0, 201475.0 
GO:0005741 CC 8.75e-06  16/705   180/29107 D06 mitochondrial outer membrane             518.0, 1386.0, 3845.0, 4976.0, 9804.0, 9868.0, 10651.0, 10857.0, 23305.0, 51309.0, 55847.0, 57103.0, 84816.0, 84896.0, 91137.0, 139341.0 
GO:0005750 CC 9.00e-06   5/705    13/29107 D05 mitochondrial respiratory chain complex III 7385.0, 7386.0, 7388.0, 10975.0, 27089.0 
GO:0000151 CC 1.37e-05  12/705   109/29107 D04 ubiquitin ligase complex                 10001.0, 10048.0, 25820.0, 26260.0, 26268.0, 26994.0, 51003.0, 51646.0, 55832.0, 79184.0, 80204.0, 84259.0 
GO:0044297 CC 1.66e-05  10/705    77/29107 D02 cell body                                6950.0, 10159.0, 10576.0, 10694.0, 10857.0, 11315.0, 23032.0, 27101.0, 63932.0, 114134.0 
GO:0005694 CC 2.87e-05  16/705   198/29107 D05 chromosome                               545.0, 2271.0, 2959.0, 3149.0, 5810.0, 9575.0, 11073.0, 11137.0, 26156.0, 51535.0, 56158.0, 64946.0, 80204.0, 84154.0, 84301.0, 112441434.0 
GO:0005753 CC 3.99e-05   5/705    17/29107 D05 mitochondrial proton-transporting ATP synthase complex 509.0, 515.0, 10476.0, 10632.0, 84833.0 
GO:0005762 CC 4.43e-05   8/705    54/29107 D06 mitochondrial large ribosomal subunit    10884.0, 11222.0, 28977.0, 29088.0, 51318.0, 78988.0, 84311.0, 219927.0 
GO:0005794 CC 5.34e-05  45/705   988/29107 D05 Golgi apparatus                          164.0, 545.0, 5140.0, 5538.0, 5563.0, 5862.0, 5870.0, 6950.0, 8452.0, 8460.0, 8658.0, 8674.0, 8766.0, 9213.0, 9527.0, 9910.0, 10087.0, 10490.0, 10559.0, 11137.0, 11311.0, 23032.0, 23259.0, 23461.0, 23760.0, 25843.0, 26052.0, 27072.0, 51535.0, 54812.0, 54940.0, 55832.0, 60592.0, 60684.0, 64841.0, 80723.0, 80762.0, 84084.0, 84541.0, 84669.0, 85465.0, 114805.0, 136647.0, 201475.0, 730094.0 
GO:0016604 CC 1.26e-04  20/705   321/29107 D02 nuclear body                             1894.0, 2959.0, 4722.0, 4733.0, 6627.0, 7341.0, 8658.0, 10048.0, 10284.0, 10302.0, 10622.0, 10926.0, 11051.0, 11073.0, 25820.0, 29883.0, 51567.0, 57097.0, 57531.0, 79980.0 
GO:0005813 CC 1.34e-04  28/705   527/29107 D03 centrosome                               805.0, 996.0, 4659.0, 5048.0, 5573.0, 6950.0, 8452.0, 8766.0, 9657.0, 10286.0, 10694.0, 11051.0, 23032.0, 23172.0, 23568.0, 29789.0, 51143.0, 51361.0, 51646.0, 79959.0, 84084.0, 114791.0, 115752.0, 126731.0, 136647.0, 205564.0, 255758.0, 440145.0 
GO:0005758 CC 1.99e-04   9/705    84/29107 D06 mitochondrial intermembrane space        1678.0, 4719.0, 4976.0, 6647.0, 11315.0, 23568.0, 57486.0, 79145.0, 388753.0 
GO:0140275 CC 2.05e-04   4/705    13/29107 D04 MIB complex                              10651.0, 79135.0, 345778.0, 440574.0 
GO:0001401 CC 2.05e-04   4/705    13/29107 D05 SAM complex                              10651.0, 79135.0, 345778.0, 440574.0 
GO:0005746 CC 2.81e-04   4/705    14/29107 D03 mitochondrial respirasome                1347.0, 7388.0, 23530.0, 55969.0 
GO:0031461 CC 2.81e-04   4/705    14/29107 D05 cullin-RING ubiquitin ligase complex     8450.0, 8452.0, 9616.0, 55832.0 
GO:0010494 CC 5.50e-04   8/705    77/29107 D07 cytoplasmic stress granule               1653.0, 1965.0, 1977.0, 5563.0, 9908.0, 51441.0, 54542.0, 55239.0 
GO:0031533 CC 5.86e-04   2/705     2/29107 D05 mRNA cap methyltransferase complex       8731.0, 83640.0 
GO:0032302 CC 5.86e-04   2/705     2/29107 D04 MutSbeta complex                         4436.0, 4437.0 
GO:0005838 CC 7.23e-04   3/705     8/29107 D02 proteasome regulatory particle           5713.0, 5718.0, 9861.0 
GO:0002199 CC 7.23e-04   3/705     8/29107 D02 zona pellucida receptor complex          6950.0, 10576.0, 10694.0 
GO:0000922 CC 7.89e-04  10/705   122/29107 D02 spindle pole                             805.0, 4085.0, 5515.0, 8452.0, 8766.0, 11073.0, 51143.0, 79184.0, 114791.0, 255758.0 
GO:0016605 CC 8.43e-04   9/705   102/29107 D03 PML body                                 545.0, 5728.0, 6049.0, 7341.0, 9063.0, 11073.0, 11315.0, 51567.0, 59343.0 
GO:0055037 CC 1.07e-03  10/705   127/29107 D08 recycling endosome                       164.0, 5901.0, 5911.0, 8766.0, 9135.0, 10490.0, 26994.0, 53354.0, 57614.0, 201475.0 
GO:0048471 CC 1.14e-03  32/705   713/29107 D02 perinuclear region of cytoplasm          164.0, 1033.0, 1974.0, 1977.0, 3301.0, 4085.0, 5048.0, 5922.0, 6772.0, 7163.0, 7458.0, 8766.0, 9107.0, 10049.0, 10087.0, 10484.0, 10490.0, 10597.0, 10955.0, 11315.0, 23032.0, 25843.0, 26052.0, 54511.0, 54812.0, 55109.0, 55975.0, 63979.0, 80762.0, 81892.0, 149371.0, 284161.0 
GO:0005615 CC 9.90e-10   9/705  1708/29107 D02 extracellular space                      6647.0, 23234.0, 23394.0, 26521.0, 51118.0, 79135.0, 285315.0, 387104.0, 100126317.0 
GO:0005887 CC 8.61e-05  14/705  1413/29107 D04 integral component of plasma membrane    961.0, 5250.0, 7220.0, 7991.0, 8869.0, 9194.0, 10559.0, 10857.0, 55246.0, 56139.0, 64327.0, 80723.0, 114134.0, 145389.0 
GO:0005515 MF 1.02e-55 505/705 12418/29107 D02 protein binding                          39.0, 52.0, 164.0, 225.0, 310.0, 318.0, 373.0, 390.0, 509.0, 515.0, 545.0, 669.0, 805.0, 819.0, 961.0, 996.0, 1024.0, 1033.0, 1040.0, 1054.0, 1213.0, 1345.0, 1347.0, 1350.0, 1386.0, 1398.0, 1653.0, 1678.0, 1737.0, 1738.0, 1894.0, 1965.0, 1974.0, 1977.0, 2060.0, 2271.0, 2287.0, 2547.0, 2823.0, 2926.0, 2959.0, 2961.0, 2965.0, 3094.0, 3149.0, 3301.0, 3308.0, 3476.0, 3622.0, 3836.0, 3843.0, 3845.0, 3945.0, 4085.0, 4205.0, 4338.0, 4436.0, 4437.0, 4659.0, 4677.0, 4697.0, 4698.0, 4706.0, 4711.0, 4712.0, 4719.0, 4722.0, 4733.0, 4947.0, 4976.0, 5000.0, 5037.0, 5048.0, 5110.0, 5140.0, 5203.0, 5291.0, 5431.0, 5433.0, 5481.0, 5504.0, 5515.0, 5529.0, 5538.0, 5563.0, 5573.0, 5591.0, 5599.0, 5687.0, 5688.0, 5700.0, 5713.0, 5718.0, 5728.0, 5775.0, 5810.0, 5862.0, 5870.0, 5887.0, 5901.0, 5910.0, 5911.0, 5921.0, 5955.0, 5983.0, 6009.0, 6049.0, 6138.0, 6197.0, 6307.0, 6390.0, 6391.0, 6627.0, 6647.0, 6772.0, 6782.0, 6867.0, 6921.0, 6950.0, 6990.0, 7163.0, 7172.0, 7220.0, 7265.0, 7266.0, 7295.0, 7320.0, 7336.0, 7341.0, 7347.0, 7357.0, 7360.0, 7385.0, 7386.0, 7388.0, 7428.0, 7458.0, 7552.0, 7565.0, 7592.0, 7693.0, 7752.0, 7763.0, 7905.0, 8027.0, 8036.0, 8450.0, 8452.0, 8505.0, 8533.0, 8562.0, 8649.0, 8658.0, 8674.0, 8678.0, 8731.0, 8766.0, 8803.0, 8891.0, 8935.0, 9063.0, 9069.0, 9097.0, 9107.0, 9135.0, 9141.0, 9194.0, 9236.0, 9326.0, 9377.0, 9474.0, 9522.0, 9575.0, 9616.0, 9643.0, 9655.0, 9657.0, 9666.0, 9690.0, 9804.0, 9861.0, 9867.0, 9868.0, 9874.0, 9908.0, 9931.0, 10001.0, 10016.0, 10048.0, 10049.0, 10087.0, 10116.0, 10138.0, 10159.0, 10284.0, 10286.0, 10289.0, 10294.0, 10299.0, 10302.0, 10325.0, 10476.0, 10480.0, 10484.0, 10490.0, 10526.0, 10539.0, 10556.0, 10559.0, 10569.0, 10576.0, 10621.0, 10622.0, 10632.0, 10651.0, 10678.0, 10694.0, 10762.0, 10857.0, 10907.0, 10926.0, 10927.0, 10939.0, 10943.0, 10946.0, 10955.0, 11034.0, 11051.0, 11073.0, 11097.0, 11102.0, 11171.0, 11216.0, 11311.0, 11315.0, 11321.0, 22841.0, 22868.0, 22902.0, 23008.0, 23032.0, 23172.0, 23173.0, 23204.0, 23234.0, 23355.0, 23394.0, 23548.0, 23568.0, 23608.0, 23609.0, 23671.0, 23760.0, 25820.0, 25843.0, 25874.0, 25945.0, 26049.0, 26052.0, 26128.0, 26268.0, 26747.0, 26750.0, 26994.0, 27069.0, 27072.0, 27101.0, 27244.0, 27247.0, 27330.0, 28969.0, 28978.0, 28982.0, 28986.0, 29035.0, 29078.0, 29088.0, 29094.0, 29103.0, 29789.0, 29883.0, 30001.0, 51003.0, 51021.0, 51022.0, 51028.0, 51101.0, 51103.0, 51118.0, 51130.0, 51138.0, 51141.0, 51143.0, 51230.0, 51234.0, 51277.0, 51309.0, 51361.0, 51377.0, 51390.0, 51441.0, 51449.0, 51463.0, 51527.0, 51534.0, 51535.0, 51538.0, 51566.0, 51567.0, 51571.0, 51645.0, 51646.0, 51719.0, 51805.0, 53339.0, 54103.0, 54495.0, 54840.0, 54881.0, 54940.0, 54943.0, 54955.0, 54968.0, 55005.0, 55006.0, 55010.0, 55055.0, 55109.0, 55149.0, 55174.0, 55197.0, 55207.0, 55239.0, 55246.0, 55269.0, 55280.0, 55320.0, 55607.0, 55635.0, 55668.0, 55737.0, 55770.0, 55831.0, 55832.0, 55837.0, 55840.0, 55854.0, 55869.0, 55969.0, 55975.0, 56158.0, 56605.0, 56648.0, 56655.0, 56943.0, 56990.0, 57037.0, 57102.0, 57103.0, 57132.0, 57515.0, 57531.0, 57697.0, 59286.0, 59343.0, 60491.0, 60496.0, 60561.0, 60592.0, 60684.0, 63877.0, 63932.0, 63979.0, 64168.0, 64327.0, 64343.0, 64393.0, 64400.0, 64839.0, 64841.0, 64946.0, 65008.0, 65267.0, 78988.0, 79020.0, 79072.0, 79078.0, 79133.0, 79135.0, 79184.0, 79596.0, 79609.0, 79624.0, 79647.0, 79753.0, 79809.0, 79810.0, 79959.0, 79980.0, 80007.0, 80204.0, 80273.0, 80349.0, 80723.0, 80762.0, 80821.0, 81892.0, 83640.0, 83732.0, 83877.0, 84083.0, 84084.0, 84135.0, 84154.0, 84259.0, 84301.0, 84311.0, 84312.0, 84340.0, 84541.0, 84669.0, 84816.0, 84817.0, 84955.0, 89890.0, 91137.0, 91408.0, 91750.0, 91893.0, 91942.0, 92283.0, 93474.0, 93487.0, 112942.0, 114134.0, 114791.0, 114926.0, 115752.0, 117178.0, 122830.0, 124808.0, 126068.0, 131965.0, 132789.0, 134510.0, 136647.0, 137392.0, 138199.0, 139324.0, 139341.0, 139596.0, 139886.0, 140460.0, 140461.0, 140739.0, 143098.0, 145282.0, 145389.0, 146434.0, 147007.0, 147339.0, 149371.0, 150590.0, 150678.0, 152098.0, 152926.0, 154807.0, 158586.0, 160760.0, 162239.0, 163059.0, 163126.0, 166785.0, 200933.0, 201475.0, 203102.0, 203547.0, 205564.0, 221786.0, 222234.0, 255758.0, 259232.0, 261726.0, 282991.0, 283459.0, 283578.0, 284184.0, 284307.0, 284309.0, 285172.0, 285315.0, 285600.0, 286499.0, 345757.0, 375056.0, 388272.0, 388753.0, 403313.0, 404672.0, 440145.0, 440574.0, 554251.0, 729515.0, 100113407.0, 112441434.0 
GO:0003723 MF 2.36e-12  79/705  1389/29107 D04 RNA binding                              310.0, 509.0, 1213.0, 1653.0, 1965.0, 1974.0, 1977.0, 2287.0, 2547.0, 2926.0, 2961.0, 3149.0, 3843.0, 5037.0, 5431.0, 5591.0, 5687.0, 5700.0, 5901.0, 6138.0, 6627.0, 6950.0, 7295.0, 7341.0, 7458.0, 8634.0, 8731.0, 9666.0, 9908.0, 9931.0, 10284.0, 10289.0, 10539.0, 10556.0, 10884.0, 10946.0, 10949.0, 11051.0, 11097.0, 11171.0, 11222.0, 22868.0, 23608.0, 23609.0, 26156.0, 26747.0, 28977.0, 29088.0, 29883.0, 50804.0, 51118.0, 51143.0, 51377.0, 51441.0, 51535.0, 51538.0, 54517.0, 54542.0, 55149.0, 55269.0, 55854.0, 56267.0, 64393.0, 65008.0, 79072.0, 79753.0, 79810.0, 81892.0, 83640.0, 84135.0, 84154.0, 84311.0, 92400.0, 115752.0, 142940.0, 150590.0, 219927.0, 221092.0, 388753.0 
GO:0051082 MF 8.93e-08  15/705   112/29107 D03 unfolded protein binding                 3301.0, 5203.0, 6782.0, 6950.0, 7265.0, 9804.0, 10049.0, 10294.0, 10576.0, 10694.0, 10939.0, 51103.0, 55027.0, 56605.0, 80273.0 
GO:0008137 MF 5.95e-07   9/705    42/29107 D07 NADH dehydrogenase (ubiquinone) activity 4697.0, 4698.0, 4707.0, 4709.0, 4711.0, 4712.0, 4718.0, 4719.0, 4722.0 
GO:0005525 MF 5.45e-06  25/705   373/29107 D08 GTP binding                              318.0, 373.0, 390.0, 3845.0, 4733.0, 4976.0, 5862.0, 5870.0, 5901.0, 5911.0, 6009.0, 8766.0, 10325.0, 11321.0, 26052.0, 28512.0, 29789.0, 51277.0, 55207.0, 60558.0, 84084.0, 84340.0, 139596.0, 166785.0, 201475.0 
GO:0003924 MF 5.85e-06  23/705   327/29107 D07 GTPase activity                          373.0, 390.0, 3845.0, 4733.0, 4976.0, 5862.0, 5870.0, 5901.0, 5911.0, 5921.0, 6009.0, 8766.0, 10325.0, 11321.0, 26052.0, 28512.0, 51277.0, 55207.0, 60558.0, 84084.0, 84340.0, 166785.0, 201475.0 
GO:0046872 MF 1.03e-05  89/705  2297/29107 D04 metal ion binding                        1386.0, 1678.0, 3301.0, 3622.0, 4719.0, 5140.0, 5431.0, 5471.0, 5515.0, 5563.0, 5922.0, 6049.0, 6390.0, 6391.0, 7360.0, 7385.0, 7386.0, 7552.0, 7565.0, 7592.0, 7693.0, 7752.0, 9326.0, 9377.0, 9666.0, 9867.0, 9931.0, 10138.0, 10294.0, 10539.0, 10857.0, 11097.0, 23173.0, 23259.0, 23355.0, 23608.0, 23609.0, 25834.0, 25843.0, 26747.0, 27072.0, 29789.0, 29883.0, 51022.0, 51101.0, 51132.0, 51230.0, 51321.0, 51646.0, 54511.0, 54542.0, 54840.0, 55847.0, 55854.0, 55869.0, 57037.0, 57486.0, 79184.0, 79230.0, 79596.0, 79624.0, 80821.0, 81689.0, 81856.0, 83732.0, 84083.0, 85465.0, 92283.0, 92285.0, 93474.0, 114805.0, 126068.0, 140612.0, 146434.0, 147947.0, 148213.0, 152926.0, 158586.0, 160760.0, 162239.0, 162962.0, 163059.0, 199777.0, 284161.0, 284307.0, 284309.0, 390927.0, 728927.0, 729288.0 
GO:0051537 MF 1.40e-05   6/705    23/29107 D04 2 iron, 2 sulfur cluster binding         4719.0, 6390.0, 7386.0, 51022.0, 55847.0, 81689.0 
GO:0004842 MF 1.44e-05  18/705   230/29107 D04 ubiquitin-protein transferase activity   373.0, 6049.0, 7320.0, 7428.0, 8450.0, 8452.0, 8916.0, 9666.0, 9867.0, 10299.0, 25820.0, 26260.0, 26268.0, 51132.0, 57531.0, 79596.0, 80204.0, 143279.0 
GO:0009055 MF 2.01e-05   9/705    63/29107 D03 electron transfer activity               1347.0, 4199.0, 4719.0, 4722.0, 6390.0, 6391.0, 9377.0, 10975.0, 51022.0 
GO:0003743 MF 2.89e-05   8/705    51/29107 D06 translation initiation factor activity   1965.0, 1974.0, 1977.0, 7458.0, 8562.0, 8891.0, 10289.0, 10480.0 
GO:0001671 MF 3.79e-05   6/705    27/29107 D03 ATPase activator activity                3301.0, 7266.0, 10049.0, 10294.0, 29103.0, 120526.0 
GO:0019003 MF 7.40e-05   9/705    74/29107 D08 GDP binding                              373.0, 3845.0, 5862.0, 5901.0, 5911.0, 6009.0, 51143.0, 55207.0, 201475.0 
GO:1990381 MF 1.21e-04   5/705    21/29107 D05 ubiquitin-specific protease binding      1213.0, 5728.0, 7341.0, 10299.0, 11315.0 
GO:0004930 MF 1.67e-06   1/705   684/29107 D04 G protein-coupled receptor activity      9213.0 
GO:0004984 MF 1.01e-04   0/705   399/29107 D04 olfactory receptor activity               
```
