## Supplementary material for "Transcriptional and genetic sex differences for schizophrenia across the dorsolateral prefrontal cortex, hippocampus, and caudate nucleus": Data S4: GO_analysis_module_royalblue.txt

```
GO:0006954 BP 2.89e-36  51/370   387/29107 D04 inflammatory response                    12.0, 133.0, 301.0, 604.0, 728.0, 837.0, 929.0, 958.0, 1116.0, 1903.0, 1969.0, 2353.0, 2357.0, 2687.0, 2919.0, 2920.0, 3428.0, 3553.0, 3554.0, 3569.0, 3576.0, 3627.0, 4069.0, 5606.0, 5734.0, 5743.0, 5966.0, 5970.0, 6279.0, 6280.0, 6347.0, 6373.0, 6401.0, 6556.0, 6774.0, 7057.0, 7097.0, 7128.0, 7132.0, 7133.0, 8737.0, 8809.0, 8876.0, 9034.0, 9261.0, 10392.0, 50848.0, 64332.0, 79155.0, 80149.0, 84807.0 
GO:0006955 BP 2.72e-20  32/370   298/29107 D02 immune response                          715.0, 728.0, 2204.0, 2634.0, 2669.0, 3133.0, 3553.0, 3554.0, 3566.0, 3575.0, 3976.0, 4055.0, 4783.0, 4860.0, 5008.0, 5734.0, 5996.0, 6398.0, 7057.0, 7097.0, 7133.0, 7494.0, 8809.0, 9034.0, 9173.0, 9235.0, 10288.0, 10410.0, 10581.0, 25939.0, 26253.0, 57007.0 
GO:0007165 BP 1.30e-18  55/370  1075/29107 D04 signal transduction                      133.0, 285.0, 301.0, 728.0, 1017.0, 1192.0, 1890.0, 2078.0, 2357.0, 2564.0, 2669.0, 2919.0, 3091.0, 3491.0, 3553.0, 3566.0, 3575.0, 3576.0, 3586.0, 3627.0, 4055.0, 4615.0, 4739.0, 4982.0, 5175.0, 5329.0, 5606.0, 5829.0, 5996.0, 6277.0, 6282.0, 6347.0, 6373.0, 6398.0, 6774.0, 6781.0, 7076.0, 7097.0, 7873.0, 8793.0, 8797.0, 8809.0, 9052.0, 9064.0, 9173.0, 9235.0, 9322.0, 9754.0, 10135.0, 10288.0, 10392.0, 54567.0, 85415.0, 148932.0, 644815.0 
GO:0071222 BP 2.09e-18  24/370   168/29107 D06 cellular response to lipopolysaccharide  929.0, 958.0, 2919.0, 2920.0, 3383.0, 3553.0, 3569.0, 3576.0, 3586.0, 3627.0, 4615.0, 5054.0, 5970.0, 6347.0, 6373.0, 7128.0, 7133.0, 7494.0, 7538.0, 10288.0, 22904.0, 64127.0, 79155.0, 80149.0 
GO:0006915 BP 2.40e-17  38/370   547/29107 D04 apoptotic process                        388.0, 728.0, 840.0, 929.0, 1116.0, 1263.0, 1647.0, 3553.0, 3659.0, 4055.0, 4615.0, 4616.0, 4792.0, 4982.0, 5292.0, 5359.0, 5552.0, 6279.0, 6280.0, 7097.0, 7128.0, 7494.0, 8737.0, 8793.0, 8797.0, 8870.0, 10392.0, 10912.0, 23645.0, 51330.0, 54507.0, 54541.0, 55332.0, 64651.0, 79155.0, 80149.0, 84674.0, 255488.0 
GO:0032757 BP 1.49e-15  15/370    62/29107 D08 positive regulation of interleukin-8 production 929.0, 1116.0, 1649.0, 2219.0, 3553.0, 3569.0, 4615.0, 5054.0, 5970.0, 6774.0, 7097.0, 8692.0, 8737.0, 10392.0, 64127.0 
GO:0050729 BP 4.27e-15  17/370    95/29107 D07 positive regulation of inflammatory response 2828.0, 3553.0, 3949.0, 4792.0, 5008.0, 5054.0, 5734.0, 6279.0, 6280.0, 7052.0, 7097.0, 7132.0, 8692.0, 8737.0, 9173.0, 64332.0, 283131.0 
GO:0045944 BP 7.90e-15  50/370  1107/29107 D11 positive regulation of transcription by RNA polymerase II 467.0, 602.0, 861.0, 958.0, 1052.0, 1316.0, 1649.0, 2078.0, 2120.0, 2294.0, 2353.0, 3091.0, 3428.0, 3491.0, 3569.0, 3627.0, 3659.0, 3665.0, 3726.0, 3976.0, 4609.0, 4791.0, 4792.0, 5008.0, 5187.0, 5359.0, 5966.0, 5970.0, 6556.0, 6774.0, 7005.0, 7097.0, 7132.0, 7494.0, 8692.0, 8737.0, 10135.0, 10272.0, 22904.0, 23764.0, 28999.0, 29950.0, 54897.0, 57822.0, 64127.0, 64651.0, 79155.0, 80149.0, 84166.0, 85441.0 
GO:0045766 BP 8.67e-15  20/370   153/29107 D07 positive regulation of angiogenesis      133.0, 285.0, 388.0, 728.0, 861.0, 958.0, 1003.0, 1116.0, 2321.0, 3091.0, 3162.0, 3315.0, 3553.0, 3576.0, 4846.0, 5054.0, 6774.0, 7057.0, 7494.0, 80149.0 
GO:0051607 BP 2.54e-14  22/370   205/29107 D07 defense response to virus                958.0, 2633.0, 3428.0, 3569.0, 3659.0, 3665.0, 3669.0, 4615.0, 5359.0, 5970.0, 7097.0, 8519.0, 8692.0, 10410.0, 10581.0, 25939.0, 54541.0, 56829.0, 80149.0, 84166.0, 163702.0, 197259.0 
GO:0045087 BP 5.71e-14  31/370   461/29107 D06 innate immune response                   301.0, 639.0, 710.0, 715.0, 716.0, 837.0, 929.0, 2242.0, 2268.0, 3133.0, 3426.0, 3428.0, 3665.0, 3669.0, 4615.0, 5966.0, 5970.0, 6279.0, 6280.0, 7097.0, 8542.0, 8876.0, 10392.0, 10865.0, 25939.0, 26253.0, 51279.0, 54210.0, 56829.0, 64127.0, 84166.0 
GO:0001525 BP 1.01e-11  20/370   222/29107 D03 angiogenesis                             285.0, 302.0, 388.0, 1890.0, 2321.0, 3091.0, 3162.0, 3576.0, 3678.0, 5054.0, 5743.0, 6303.0, 6347.0, 6464.0, 7494.0, 51330.0, 54567.0, 57007.0, 80149.0, 81575.0 
GO:0071260 BP 3.16e-11  13/370    81/29107 D05 cellular response to mechanical stimulus 958.0, 1647.0, 3553.0, 3659.0, 4055.0, 4615.0, 5734.0, 5743.0, 6513.0, 7132.0, 8797.0, 9531.0, 50848.0 
GO:0032496 BP 4.76e-11  16/370   143/29107 D05 response to lipopolysaccharide           133.0, 728.0, 2353.0, 2687.0, 3553.0, 4791.0, 4846.0, 5734.0, 5743.0, 6279.0, 6280.0, 6401.0, 6556.0, 9261.0, 11213.0, 26191.0 
GO:0006935 BP 1.98e-10  14/370   113/29107 D03 chemotaxis                               728.0, 1890.0, 2242.0, 2357.0, 2919.0, 2920.0, 3491.0, 3576.0, 3627.0, 5329.0, 5355.0, 6347.0, 6373.0, 9034.0 
GO:0008285 BP 2.87e-10  25/370   425/29107 D05 negative regulation of cell population proliferation 133.0, 604.0, 1003.0, 1026.0, 2683.0, 2919.0, 3553.0, 3569.0, 3576.0, 3586.0, 3659.0, 3672.0, 3976.0, 4846.0, 5008.0, 5743.0, 6282.0, 6774.0, 7097.0, 7832.0, 8519.0, 9510.0, 54567.0, 57007.0, 163702.0 
GO:0010628 BP 5.12e-10  26/370   472/29107 D06 positive regulation of gene expression   467.0, 639.0, 1003.0, 2615.0, 3091.0, 3553.0, 3569.0, 3575.0, 3576.0, 3949.0, 3976.0, 4478.0, 4609.0, 4615.0, 4783.0, 4846.0, 5359.0, 5873.0, 6556.0, 6774.0, 7097.0, 7122.0, 26191.0, 54567.0, 57822.0, 80149.0 
GO:0098609 BP 2.14e-09  15/370   159/29107 D03 cell-cell adhesion                       301.0, 302.0, 1003.0, 2294.0, 3384.0, 4026.0, 5175.0, 6282.0, 6464.0, 8876.0, 9124.0, 10205.0, 22918.0, 50848.0, 81671.0 
GO:0071356 BP 2.36e-09  14/370   136/29107 D06 cellular response to tumor necrosis factor 958.0, 1116.0, 2633.0, 2634.0, 3383.0, 3576.0, 5970.0, 6347.0, 7057.0, 7538.0, 8531.0, 8692.0, 8737.0, 80149.0 
GO:0043065 BP 3.77e-09  20/370   310/29107 D07 positive regulation of apoptotic process 133.0, 388.0, 604.0, 1647.0, 1843.0, 2683.0, 3162.0, 3491.0, 3569.0, 4616.0, 5743.0, 7052.0, 8737.0, 8794.0, 8797.0, 10912.0, 51330.0, 54507.0, 79845.0, 196527.0 
GO:0043066 BP 4.09e-09  25/370   484/29107 D07 negative regulation of apoptotic process 301.0, 597.0, 602.0, 1026.0, 1263.0, 1843.0, 3315.0, 3491.0, 3569.0, 3586.0, 4170.0, 4609.0, 5292.0, 5329.0, 5970.0, 6464.0, 7057.0, 7076.0, 7494.0, 8737.0, 8793.0, 8870.0, 9021.0, 9531.0, 255488.0 
GO:0030593 BP 4.39e-09  11/370    78/29107 D09 neutrophil chemotaxis                    728.0, 2919.0, 2920.0, 3576.0, 3627.0, 3672.0, 6279.0, 6280.0, 6347.0, 6373.0, 54210.0 
GO:0050830 BP 4.54e-09  12/370    98/29107 D07 defense response to Gram-positive bacterium 728.0, 1969.0, 2268.0, 2634.0, 3133.0, 3569.0, 3575.0, 4069.0, 4615.0, 7097.0, 10392.0, 64127.0 
GO:0007166 BP 5.47e-09  17/370   225/29107 D05 cell surface receptor signaling pathway  301.0, 929.0, 2212.0, 2669.0, 3554.0, 3575.0, 3627.0, 4615.0, 5175.0, 6347.0, 8519.0, 10288.0, 11025.0, 51267.0, 64123.0, 197259.0, 283383.0 
GO:0035924 BP 6.65e-09   8/370    33/29107 D06 cellular response to vascular endothelial growth factor stimulus 301.0, 2081.0, 2321.0, 3315.0, 5606.0, 5970.0, 9261.0, 54567.0 
GO:0032760 BP 8.07e-09  12/370   103/29107 D09 positive regulation of tumor necrosis factor production 929.0, 3133.0, 3315.0, 3569.0, 4615.0, 6774.0, 7057.0, 7097.0, 8737.0, 9261.0, 10392.0, 64127.0 
GO:0071347 BP 9.79e-09  11/370    84/29107 D06 cellular response to interleukin-1       958.0, 1116.0, 2633.0, 2634.0, 3091.0, 3383.0, 3576.0, 5970.0, 6347.0, 8692.0, 80149.0 
GO:0050727 BP 9.79e-09  11/370    84/29107 D06 regulation of inflammatory response      301.0, 604.0, 837.0, 3554.0, 4615.0, 5743.0, 5970.0, 6401.0, 22904.0, 64127.0, 255877.0 
GO:0051092 BP 1.00e-08  14/370   152/29107 D12 positive regulation of NF-kappaB transcription factor activity 958.0, 3383.0, 3553.0, 4615.0, 5970.0, 6279.0, 6280.0, 6774.0, 7097.0, 8737.0, 8809.0, 10392.0, 11213.0, 64127.0 
GO:0034097 BP 1.03e-08   9/370    49/29107 D04 response to cytokine                     2353.0, 4170.0, 4791.0, 5966.0, 5970.0, 6401.0, 7076.0, 9180.0, 9261.0 
GO:0045595 BP 1.77e-08   8/370    37/29107 D04 regulation of cell differentiation       604.0, 861.0, 864.0, 1052.0, 2242.0, 3976.0, 150094.0, 255877.0 
GO:0042832 BP 2.00e-08   7/370    25/29107 D06 defense response to protozoan            602.0, 958.0, 2634.0, 3566.0, 3586.0, 4615.0, 6556.0 
GO:0070555 BP 2.76e-08   8/370    39/29107 D05 response to interleukin-1                301.0, 1116.0, 3553.0, 3554.0, 4615.0, 5970.0, 6401.0, 11213.0 
GO:1902042 BP 4.77e-08   7/370    28/29107 D10 negative regulation of extrinsic apoptotic signaling pathway via death domain receptors 3162.0, 3383.0, 4846.0, 5054.0, 7128.0, 64114.0, 85450.0 
GO:0060337 BP 6.61e-08   6/370    18/29107 D07 type I interferon signaling pathway      3665.0, 4615.0, 6672.0, 8519.0, 10410.0, 10581.0 
GO:0042742 BP 7.91e-08  12/370   126/29107 D06 defense response to bacterium            602.0, 3586.0, 4069.0, 4615.0, 6279.0, 6280.0, 6464.0, 6556.0, 7132.0, 10392.0, 56833.0, 64127.0 
GO:0034605 BP 1.29e-07   8/370    47/29107 D05 cellular response to heat                1026.0, 3162.0, 3310.0, 3627.0, 5743.0, 7057.0, 9531.0, 113278.0 
GO:0043123 BP 1.29e-07  14/370   186/29107 D08 positive regulation of I-kappaB kinase/NF-kappaB signaling 389.0, 958.0, 3162.0, 4055.0, 4615.0, 5966.0, 5970.0, 6398.0, 7052.0, 7132.0, 8737.0, 10392.0, 64127.0, 79155.0 
GO:0009615 BP 1.67e-07  11/370   110/29107 D05 response to virus                        602.0, 2268.0, 3315.0, 3665.0, 3669.0, 8519.0, 8692.0, 10410.0, 10581.0, 11213.0, 56829.0 
GO:0008284 BP 1.69e-07  23/370   505/29107 D05 positive regulation of cell population proliferation 133.0, 467.0, 1017.0, 1903.0, 2321.0, 3142.0, 3553.0, 3569.0, 3575.0, 3627.0, 3976.0, 4609.0, 5008.0, 5970.0, 6464.0, 7057.0, 7076.0, 7122.0, 7494.0, 9180.0, 10135.0, 29923.0, 29950.0 
GO:0070498 BP 1.87e-07   6/370    21/29107 D07 interleukin-1-mediated signaling pathway 3553.0, 3554.0, 4615.0, 5970.0, 11213.0, 79155.0 
GO:0019221 BP 2.95e-07  12/370   142/29107 D06 cytokine-mediated signaling pathway      3553.0, 3569.0, 5355.0, 5970.0, 6347.0, 6774.0, 7132.0, 9180.0, 10288.0, 11025.0, 11213.0, 163702.0 
GO:0031663 BP 3.08e-07   7/370    36/29107 D06 lipopolysaccharide-mediated signaling pathway 929.0, 3553.0, 4615.0, 4792.0, 6347.0, 7097.0, 26191.0 
GO:0032755 BP 3.09e-07  10/370    93/29107 D08 positive regulation of interleukin-6 production 3553.0, 3569.0, 4615.0, 6774.0, 7097.0, 7494.0, 8692.0, 10288.0, 10392.0, 64127.0 
GO:0007568 BP 3.24e-07  13/370   171/29107 D02 aging                                    133.0, 597.0, 710.0, 840.0, 2353.0, 3586.0, 4791.0, 5743.0, 5970.0, 6774.0, 7076.0, 7133.0, 10135.0 
GO:0034341 BP 4.49e-07   6/370    24/29107 D05 response to interferon-gamma             958.0, 6556.0, 6672.0, 8519.0, 10410.0, 10581.0 
GO:0030198 BP 5.33e-07  12/370   150/29107 D05 extracellular matrix organization        602.0, 1282.0, 2294.0, 2683.0, 3491.0, 4791.0, 4982.0, 9510.0, 54507.0, 56999.0, 83716.0, 133584.0 
GO:0045893 BP 7.84e-07  25/370   637/29107 D10 positive regulation of transcription, DNA-templated 602.0, 861.0, 864.0, 1316.0, 1649.0, 2294.0, 2353.0, 3091.0, 3553.0, 3569.0, 3586.0, 3659.0, 3665.0, 4609.0, 4783.0, 4928.0, 5292.0, 5606.0, 5970.0, 6464.0, 6672.0, 6774.0, 9124.0, 54897.0, 84913.0 
GO:0032494 BP 8.72e-07   4/370     7/29107 D05 response to peptidoglycan                728.0, 3569.0, 4615.0, 11213.0 
GO:0032722 BP 9.32e-07   7/370    42/29107 D08 positive regulation of chemokine production 3091.0, 3162.0, 3566.0, 3569.0, 4615.0, 7097.0, 9173.0 
GO:0045071 BP 1.30e-06   7/370    44/29107 D06 negative regulation of viral genome replication 3428.0, 3669.0, 5359.0, 8519.0, 10410.0, 10581.0, 56829.0 
GO:0007155 BP 1.45e-06  21/370   488/29107 D02 cell adhesion                            176.0, 388.0, 1969.0, 2242.0, 2683.0, 3383.0, 3384.0, 3491.0, 3678.0, 3690.0, 4739.0, 5829.0, 6347.0, 6402.0, 7057.0, 7122.0, 9235.0, 51330.0, 57007.0, 84034.0, 145864.0 
GO:0002237 BP 1.73e-06   4/370     8/29107 D04 response to molecule of bacterial origin 2920.0, 3576.0, 3586.0, 7128.0 
GO:0046330 BP 2.04e-06   9/370    89/29107 D10 positive regulation of JNK cascade       1647.0, 3553.0, 4055.0, 4615.0, 4616.0, 8737.0, 10392.0, 10912.0, 64127.0 
GO:0051726 BP 2.17e-06  14/370   235/29107 D04 regulation of cell cycle                 1026.0, 1192.0, 1647.0, 1843.0, 2081.0, 3576.0, 3659.0, 3726.0, 4609.0, 4616.0, 6774.0, 7057.0, 10912.0, 23645.0 
GO:0050731 BP 2.24e-06   9/370    90/29107 D10 positive regulation of peptidyl-tyrosine phosphorylation 3383.0, 3569.0, 3678.0, 3690.0, 3976.0, 5008.0, 5175.0, 30844.0, 64127.0 
GO:0035633 BP 2.28e-06   6/370    31/29107 D06 maintenance of blood-brain barrier       1003.0, 3569.0, 5175.0, 5743.0, 7122.0, 50848.0 
GO:0034612 BP 2.28e-06   6/370    31/29107 D05 response to tumor necrosis factor        929.0, 1116.0, 2687.0, 5743.0, 6401.0, 8737.0 
GO:1900745 BP 2.78e-06   6/370    32/29107 D10 positive regulation of p38MAPK cascade   1647.0, 3553.0, 4616.0, 10912.0, 80149.0, 768211.0 
GO:0070098 BP 3.00e-06   8/370    70/29107 D07 chemokine-mediated signaling pathway     2919.0, 2920.0, 3576.0, 3627.0, 6347.0, 6373.0, 9034.0, 57007.0 
GO:0002544 BP 3.08e-06   4/370     9/29107 D05 chronic inflammatory response            6279.0, 6280.0, 7057.0, 8876.0 
GO:0006952 BP 3.72e-06   8/370    72/29107 D03 defense response                         962.0, 6774.0, 6890.0, 9235.0, 10392.0, 11025.0, 51267.0, 64127.0 
GO:0046718 BP 4.20e-06   9/370    97/29107 D06 viral entry into host cell               1969.0, 3383.0, 3678.0, 3690.0, 3949.0, 5359.0, 6520.0, 8692.0, 50848.0 
GO:0043032 BP 4.28e-06   5/370    20/29107 D07 positive regulation of macrophage activation 3566.0, 3586.0, 7057.0, 9173.0, 79155.0 
GO:0006986 BP 4.72e-06   7/370    53/29107 D05 response to unfolded protein             871.0, 1649.0, 3310.0, 3315.0, 7057.0, 7873.0, 9709.0 
GO:0035456 BP 5.08e-06   4/370    10/29107 D05 response to interferon-beta              5359.0, 8519.0, 10410.0, 10581.0 
GO:0032720 BP 5.61e-06   8/370    76/29107 D09 negative regulation of tumor necrosis factor production 602.0, 3586.0, 7128.0, 11213.0, 26191.0, 54206.0, 64127.0, 80149.0 
GO:0036018 BP 8.07e-06   3/370     4/29107 D06 cellular response to erythropoietin      958.0, 4501.0, 4502.0 
GO:0045629 BP 8.07e-06   3/370     4/29107 D13 negative regulation of T-helper 2 cell differentiation 301.0, 604.0, 3142.0 
GO:0000165 BP 8.73e-06   9/370   106/29107 D06 MAPK cascade                             1326.0, 1847.0, 3553.0, 4609.0, 5606.0, 6347.0, 7538.0, 9064.0, 9261.0 
GO:0048661 BP 1.10e-05   7/370    60/29107 D06 positive regulation of smooth muscle cell proliferation 3162.0, 3569.0, 4615.0, 5743.0, 7052.0, 7057.0, 10135.0 
GO:1901222 BP 1.17e-05   4/370    12/29107 D07 regulation of NIK/NF-kappaB signaling    602.0, 4792.0, 5970.0, 26191.0 
GO:0032495 BP 1.17e-05   4/370    12/29107 D06 response to muramyl dipeptide            4792.0, 5970.0, 7128.0, 64127.0 
GO:0042127 BP 1.30e-05  10/370   140/29107 D04 regulation of cell population proliferation 604.0, 639.0, 2242.0, 3566.0, 3627.0, 3726.0, 4792.0, 6373.0, 6774.0, 255877.0 
GO:0001819 BP 1.37e-05   7/370    62/29107 D07 positive regulation of cytokine production 2268.0, 3428.0, 3586.0, 5734.0, 6556.0, 11213.0, 29923.0 
GO:0032731 BP 1.37e-05   7/370    62/29107 D09 positive regulation of interleukin-1 beta production 3315.0, 3428.0, 3569.0, 4615.0, 6774.0, 10392.0, 64127.0 
GO:0002639 BP 1.39e-05   5/370    25/29107 D08 positive regulation of immunoglobulin production 3133.0, 3566.0, 3569.0, 3586.0, 7494.0 
GO:0010596 BP 1.39e-05   5/370    25/29107 D09 negative regulation of endothelial cell migration 6672.0, 6781.0, 7057.0, 54567.0, 56999.0 
GO:0008630 BP 1.44e-05   6/370    42/29107 D07 intrinsic apoptotic signaling pathway in response to DNA damage 597.0, 1969.0, 3162.0, 4170.0, 7132.0, 7133.0 
GO:1902895 BP 1.44e-05   6/370    42/29107 D12 positive regulation of pri-miRNA transcription by RNA polymerase II 2353.0, 3091.0, 3586.0, 5970.0, 6774.0, 84913.0 
GO:0006909 BP 1.52e-05   7/370    63/29107 D05 phagocytosis                             301.0, 929.0, 3949.0, 4615.0, 5175.0, 6556.0, 22918.0 
GO:0030335 BP 1.65e-05  13/370   244/29107 D07 positive regulation of cell migration    389.0, 1003.0, 2268.0, 2294.0, 2321.0, 3491.0, 3553.0, 4739.0, 5175.0, 6405.0, 6774.0, 7057.0, 7494.0 
GO:0032088 BP 1.68e-05   8/370    88/29107 D12 negative regulation of NF-kappaB transcription factor activity 602.0, 1649.0, 4792.0, 7128.0, 11213.0, 64127.0, 80149.0, 84166.0 
GO:0051926 BP 1.68e-05   4/370    13/29107 D08 negative regulation of calcium ion transport 3383.0, 5743.0, 6781.0, 10288.0 
GO:1900017 BP 1.71e-05   5/370    26/29107 D08 positive regulation of cytokine production involved in inflammatory response 3091.0, 3569.0, 4615.0, 6774.0, 64127.0 
GO:0060426 BP 2.00e-05   3/370     5/29107 D05 lung vasculature development             2294.0, 3976.0, 54206.0 
GO:0002221 BP 2.00e-05   3/370     5/29107 D06 pattern recognition receptor signaling pathway 10392.0, 26253.0, 64127.0 
GO:0002526 BP 2.33e-05   4/370    14/29107 D05 acute inflammatory response              2683.0, 6279.0, 8876.0, 54210.0 
GO:0007159 BP 2.50e-05   5/370    28/29107 D04 leukocyte cell-cell adhesion             3383.0, 4478.0, 5175.0, 6401.0, 50848.0 
GO:0010575 BP 2.50e-05   5/370    28/29107 D08 positive regulation of vascular endothelial growth factor production 728.0, 3091.0, 3553.0, 3569.0, 5743.0 
GO:1901224 BP 2.78e-05   7/370    69/29107 D08 positive regulation of NIK/NF-kappaB signaling 929.0, 3553.0, 5970.0, 7097.0, 8809.0, 10392.0, 64127.0 
GO:0043536 BP 3.17e-05   6/370    48/29107 D10 positive regulation of blood vessel endothelial cell migration 958.0, 3091.0, 3315.0, 4846.0, 5606.0, 7057.0 
GO:0042149 BP 3.17e-05   6/370    48/29107 D07 cellular response to glucose starvation  3428.0, 6513.0, 7494.0, 80149.0, 150094.0, 102724428.0 
GO:0070301 BP 3.35e-05   7/370    71/29107 D07 cellular response to hydrogen peroxide   301.0, 388.0, 2081.0, 3569.0, 5970.0, 7128.0, 8737.0 
GO:0032868 BP 3.35e-05   7/370    71/29107 D07 response to insulin                      133.0, 3383.0, 3586.0, 5970.0, 6513.0, 7097.0, 28999.0 
GO:0071407 BP 3.57e-05   6/370    49/29107 D05 cellular response to organic cyclic compound 2294.0, 3553.0, 6347.0, 6774.0, 25976.0, 64127.0 
GO:0032729 BP 3.67e-05   7/370    72/29107 D08 positive regulation of interferon-gamma production 602.0, 929.0, 3553.0, 3554.0, 6556.0, 8809.0, 26191.0 
GO:1903142 BP 3.96e-05   3/370     6/29107 D09 positive regulation of establishment of endothelial barrier 1003.0, 7122.0, 50848.0 
GO:0042092 BP 3.96e-05   3/370     6/29107 D03 type 2 immune response                   604.0, 3586.0, 255877.0 
GO:2000556 BP 3.96e-05   3/370     6/29107 D10 positive regulation of T-helper 1 cell cytokine production 3553.0, 3554.0, 8809.0 
GO:0051770 BP 4.14e-05   4/370    16/29107 D07 positive regulation of nitric-oxide synthase biosynthetic process 6347.0, 7097.0, 10135.0, 64127.0 
GO:0030949 BP 4.14e-05   4/370    16/29107 D07 positive regulation of vascular endothelial growth factor receptor signaling pathway 3091.0, 3553.0, 3678.0, 3690.0 
GO:0000122 BP 4.37e-05  27/370   894/29107 D11 negative regulation of transcription by RNA polymerase II 467.0, 604.0, 639.0, 861.0, 864.0, 1263.0, 1647.0, 1649.0, 2120.0, 2294.0, 3428.0, 3665.0, 4609.0, 4783.0, 5187.0, 5970.0, 6672.0, 6774.0, 6913.0, 7538.0, 7832.0, 8531.0, 8553.0, 10865.0, 29995.0, 54567.0, 255877.0 
GO:2000379 BP 4.90e-05   5/370    32/29107 D06 positive regulation of reactive oxygen species metabolic process 1026.0, 1647.0, 7057.0, 8737.0, 80149.0 
GO:0044344 BP 4.90e-05   5/370    32/29107 D06 cellular response to fibroblast growth factor stimulus 3576.0, 6347.0, 7538.0, 8692.0, 54567.0 
GO:0001934 BP 5.27e-05  11/370   199/29107 D09 positive regulation of protein phosphorylation 302.0, 958.0, 3491.0, 3553.0, 3690.0, 3985.0, 5175.0, 5329.0, 8737.0, 116496.0, 148932.0 
GO:0001666 BP 5.33e-05  10/370   165/29107 D05 response to hypoxia                      133.0, 285.0, 3091.0, 5327.0, 6513.0, 7057.0, 7097.0, 9124.0, 54541.0, 81575.0 
GO:0045926 BP 5.36e-05   4/370    17/29107 D04 negative regulation of growth            3091.0, 4489.0, 4501.0, 4502.0 
GO:0034976 BP 5.68e-05   7/370    77/29107 D04 response to endoplasmic reticulum stress 1649.0, 2081.0, 3576.0, 7057.0, 9709.0, 23645.0, 116496.0 
GO:0071479 BP 5.72e-05   5/370    33/29107 D06 cellular response to ionizing radiation  388.0, 1026.0, 1647.0, 3428.0, 10135.0 
GO:0001818 BP 5.72e-05   5/370    33/29107 D07 negative regulation of cytokine production 2615.0, 3586.0, 5552.0, 5734.0, 6556.0 
GO:0035556 BP 6.56e-05  16/370   402/29107 D05 intracellular signal transduction        1154.0, 1843.0, 2919.0, 3162.0, 3315.0, 3576.0, 6464.0, 9021.0, 9261.0, 10392.0, 11213.0, 54210.0, 64127.0, 84166.0, 150094.0, 102724428.0 
GO:2000352 BP 6.64e-05   5/370    34/29107 D09 negative regulation of endothelial cell apoptotic process 1003.0, 3383.0, 5054.0, 7128.0, 79155.0 
GO:0006958 BP 6.64e-05   5/370    34/29107 D08 complement activation, classical pathway 710.0, 715.0, 716.0, 3426.0, 51279.0 
GO:0007596 BP 6.70e-05   7/370    79/29107 D05 blood coagulation                        710.0, 3690.0, 5327.0, 5329.0, 5873.0, 7980.0, 196527.0 
GO:0010573 BP 6.87e-05   3/370     7/29107 D06 vascular endothelial growth factor production 3091.0, 3553.0, 3569.0 
GO:0031394 BP 6.87e-05   3/370     7/29107 D10 positive regulation of prostaglandin biosynthetic process 301.0, 3553.0, 5743.0 
GO:0002606 BP 6.87e-05   3/370     7/29107 D06 positive regulation of dendritic cell antigen processing and presentation 6556.0, 10392.0, 64127.0 
GO:0006974 BP 8.15e-05  12/370   246/29107 D04 cellular response to DNA damage stimulus 602.0, 604.0, 1026.0, 1263.0, 1649.0, 3665.0, 4609.0, 7832.0, 9261.0, 23645.0, 25939.0, 80149.0 
GO:0042730 BP 8.56e-05   4/370    19/29107 D09 fibrinolysis                             302.0, 710.0, 5054.0, 5327.0 
GO:0032481 BP 8.56e-05   4/370    19/29107 D08 positive regulation of type I interferon production 929.0, 3659.0, 4615.0, 26191.0 
GO:0032695 BP 8.56e-05   4/370    19/29107 D08 negative regulation of interleukin-12 production 3586.0, 7057.0, 11213.0, 64127.0 
GO:0070935 BP 8.56e-05   4/370    19/29107 D11 3'-UTR-mediated mRNA stabilization       4615.0, 7538.0, 8531.0, 9261.0 
GO:0007566 BP 8.81e-05   5/370    36/29107 D02 embryo implantation                      3553.0, 3976.0, 5743.0, 6781.0, 81671.0 
GO:0043491 BP 1.01e-04   5/370    37/29107 D06 protein kinase B signaling               958.0, 1263.0, 1969.0, 3553.0, 6347.0 
GO:0001570 BP 1.03e-04   6/370    59/29107 D04 vasculogenesis                           133.0, 1969.0, 2294.0, 3726.0, 25976.0, 57007.0 
GO:0045088 BP 1.06e-04   4/370    20/29107 D06 regulation of innate immune response     2268.0, 3659.0, 25939.0, 26191.0 
GO:0071474 BP 1.09e-04   3/370     8/29107 D06 cellular hyperosmotic response           6513.0, 8531.0, 54206.0 
GO:0035425 BP 1.09e-04   3/370     8/29107 D04 autocrine signaling                      6279.0, 6280.0, 29923.0 
GO:0070431 BP 1.09e-04   3/370     8/29107 D09 nucleotide-binding oligomerization domain containing 2 signaling pathway 4792.0, 5970.0, 64127.0 
GO:0038066 BP 1.09e-04   3/370     8/29107 D08 p38MAPK cascade                          5606.0, 7538.0, 9261.0 
GO:0032060 BP 1.09e-04   3/370     8/29107 D07 bleb assembly                            2012.0, 2014.0, 196527.0 
GO:0050871 BP 1.09e-04   3/370     8/29107 D08 positive regulation of B cell activation 3569.0, 64127.0, 79155.0 
GO:0002467 BP 1.09e-04   3/370     8/29107 D05 germinal center formation                602.0, 604.0, 4791.0 
GO:0006508 BP 1.12e-04  16/370   421/29107 D05 proteolysis                              176.0, 629.0, 716.0, 837.0, 840.0, 2687.0, 3426.0, 4928.0, 5069.0, 5327.0, 6768.0, 7052.0, 9510.0, 25825.0, 51056.0, 56999.0 
GO:0007189 BP 1.15e-04   8/370   115/29107 D07 adenylate cyclase-activating G protein-coupled receptor signaling pathway 133.0, 1903.0, 2828.0, 3627.0, 5734.0, 6373.0, 64123.0, 283383.0 
GO:0006953 BP 1.15e-04   5/370    38/29107 D06 acute-phase response                     12.0, 3569.0, 5359.0, 6774.0, 9332.0 
GO:0071276 BP 1.15e-04   5/370    38/29107 D06 cellular response to cadmium ion         2353.0, 3162.0, 4489.0, 4501.0, 4502.0 
GO:0007204 BP 1.22e-04   9/370   148/29107 D11 positive regulation of cytosolic calcium ion concentration 133.0, 728.0, 1903.0, 2357.0, 3710.0, 5734.0, 9034.0, 51196.0, 57007.0 
GO:0008360 BP 1.29e-04   9/370   149/29107 D06 regulation of cell shape                 301.0, 388.0, 389.0, 2242.0, 2268.0, 3383.0, 4478.0, 6347.0, 50848.0 
GO:0046597 BP 1.30e-04   4/370    21/29107 D06 negative regulation of viral entry into host cell 2219.0, 8519.0, 10410.0, 10581.0 
GO:0051384 BP 1.37e-04   6/370    62/29107 D07 response to glucocorticoid               133.0, 1843.0, 3569.0, 3586.0, 5069.0, 5743.0 
GO:0034124 BP 1.61e-04   2/370     2/29107 D08 regulation of MyD88-dependent toll-like receptor signaling pathway 3659.0, 3665.0 
GO:0002268 BP 1.61e-04   2/370     2/29107 D04 follicular dendritic cell differentiation 602.0, 4791.0 
GO:0014806 BP 1.61e-04   2/370     2/29107 D06 smooth muscle hyperplasia                3162.0, 4846.0 
GO:0070488 BP 1.61e-04   2/370     2/29107 D06 neutrophil aggregation                   6279.0, 6280.0 
GO:0032764 BP 1.61e-04   2/370     2/29107 D09 negative regulation of mast cell cytokine production 604.0, 3162.0 
GO:0071225 BP 1.62e-04   3/370     9/29107 D07 cellular response to muramyl dipeptide   10392.0, 26191.0, 64127.0 
GO:0033554 BP 1.62e-04   3/370     9/29107 D03 cellular response to stress              5966.0, 5970.0, 9064.0 
GO:0010888 BP 1.62e-04   3/370     9/29107 D06 negative regulation of lipid storage     3569.0, 3690.0, 4792.0 
GO:0043547 BP 1.65e-04   9/370   154/29107 D06 positive regulation of GTPase activity   958.0, 3383.0, 5996.0, 6004.0, 6347.0, 7052.0, 50848.0, 55616.0, 57822.0 
GO:0032733 BP 1.66e-04   5/370    41/29107 D08 positive regulation of interleukin-10 production 602.0, 3569.0, 6774.0, 7097.0, 64127.0 
GO:0032735 BP 1.66e-04   5/370    41/29107 D08 positive regulation of interleukin-12 production 958.0, 3659.0, 5970.0, 7097.0, 64127.0 
GO:0016525 BP 1.73e-04   8/370   122/29107 D08 negative regulation of angiogenesis      285.0, 1647.0, 1969.0, 2828.0, 3627.0, 7057.0, 7122.0, 9510.0 
GO:0032689 BP 1.87e-04   5/370    42/29107 D08 negative regulation of interferon-gamma production 1649.0, 3586.0, 9173.0, 64127.0, 80149.0 
GO:0032740 BP 1.88e-04   4/370    23/29107 D08 positive regulation of interleukin-17 production 3569.0, 4615.0, 5008.0, 64127.0 
GO:0007229 BP 1.88e-04   7/370    93/29107 D06 integrin-mediated signaling pathway      2268.0, 3672.0, 3678.0, 3690.0, 4739.0, 8515.0, 9510.0 
GO:0071456 BP 1.93e-04   8/370   124/29107 D06 cellular response to hypoxia             3091.0, 3162.0, 3383.0, 4609.0, 5743.0, 6781.0, 29923.0, 114990.0 
GO:0006357 BP 2.04e-04  38/370  1598/29107 D10 regulation of transcription by RNA polymerase II 467.0, 604.0, 639.0, 861.0, 864.0, 1052.0, 1316.0, 1649.0, 1831.0, 2078.0, 2120.0, 2294.0, 2353.0, 3091.0, 3142.0, 3659.0, 3665.0, 3726.0, 4609.0, 4791.0, 5966.0, 5970.0, 6672.0, 6774.0, 6913.0, 7004.0, 7005.0, 8553.0, 9124.0, 10272.0, 10865.0, 23764.0, 28999.0, 57822.0, 64651.0, 79155.0, 84913.0, 255877.0 
GO:0050728 BP 2.04e-04   8/370   125/29107 D07 negative regulation of inflammatory response 1003.0, 2294.0, 3586.0, 5734.0, 7128.0, 7132.0, 7538.0, 9021.0 
GO:2000353 BP 2.23e-04   4/370    24/29107 D09 positive regulation of endothelial cell apoptotic process 958.0, 6347.0, 7057.0, 196527.0 
GO:0006914 BP 2.28e-04   8/370   127/29107 D04 autophagy                                3428.0, 6279.0, 6280.0, 7494.0, 11067.0, 26191.0, 55332.0, 81671.0 
GO:0010506 BP 2.28e-04   6/370    68/29107 D06 regulation of autophagy                  1649.0, 3315.0, 3428.0, 11067.0, 25853.0, 55332.0 
GO:0060055 BP 2.29e-04   3/370    10/29107 D04 angiogenesis involved in wound healing   2683.0, 2828.0, 3690.0 
GO:0035455 BP 2.29e-04   3/370    10/29107 D05 response to interferon-alpha             8519.0, 10410.0, 10581.0 
GO:0002819 BP 2.29e-04   3/370    10/29107 D05 regulation of adaptive immune response   962.0, 3659.0, 3665.0 
GO:0023035 BP 2.29e-04   3/370    10/29107 D06 CD40 signaling pathway                   958.0, 3678.0, 79155.0 
GO:0071223 BP 2.29e-04   3/370    10/29107 D06 cellular response to lipoteichoic acid   929.0, 5970.0, 7097.0 
GO:0060670 BP 2.29e-04   3/370    10/29107 D06 branching involved in labyrinthine layer morphogenesis 133.0, 3586.0, 9021.0 
GO:0010629 BP 2.46e-04  12/370   277/29107 D06 negative regulation of gene expression   639.0, 1026.0, 3091.0, 3576.0, 3949.0, 5966.0, 7122.0, 25976.0, 26191.0, 54567.0, 80149.0, 84913.0 
GO:0061844 BP 2.68e-04   6/370    70/29107 D06 antimicrobial humoral immune response mediated by antimicrobial peptide 2919.0, 2920.0, 3576.0, 3627.0, 6280.0, 6373.0 
GO:0030036 BP 2.89e-04   9/370   166/29107 D06 actin cytoskeleton organization          604.0, 2919.0, 3985.0, 7408.0, 8572.0, 9124.0, 9322.0, 9754.0, 254102.0 
GO:0006468 BP 3.04e-04  16/370   460/29107 D07 protein phosphorylation                  864.0, 1017.0, 1263.0, 1326.0, 2078.0, 2081.0, 2268.0, 3985.0, 5292.0, 6347.0, 9064.0, 9261.0, 11213.0, 150094.0, 197259.0, 102724428.0 
GO:2001238 BP 3.08e-04   4/370    26/29107 D09 positive regulation of extrinsic apoptotic signaling pathway 4055.0, 8692.0, 8737.0, 51330.0 
GO:0046697 BP 3.08e-04   4/370    26/29107 D04 decidualization                          3726.0, 3976.0, 5743.0, 6781.0 
GO:0150077 BP 3.12e-04   3/370    11/29107 D07 regulation of neuroinflammatory response 3569.0, 5743.0, 7133.0 
GO:0019730 BP 3.12e-04   3/370    11/29107 D05 antimicrobial humoral response           602.0, 4069.0, 6556.0 
GO:0050766 BP 3.20e-04   5/370    47/29107 D07 positive regulation of phagocytosis      3553.0, 3601.0, 5873.0, 6556.0, 64127.0 
GO:0032703 BP 3.58e-04   4/370    27/29107 D08 negative regulation of interleukin-2 production 2633.0, 7128.0, 7538.0, 64127.0 
GO:0090557 BP 4.12e-04   3/370    12/29107 D07 establishment of endothelial intestinal barrier 3383.0, 4615.0, 50848.0 
GO:0032026 BP 4.12e-04   3/370    12/29107 D05 response to magnesium ion                929.0, 4982.0, 7057.0 
GO:0002523 BP 4.12e-04   3/370    12/29107 D06 leukocyte migration involved in inflammatory response 6279.0, 6280.0, 6401.0 
GO:0060325 BP 4.13e-04   4/370    28/29107 D03 face morphogenesis                       7122.0, 25976.0, 64651.0, 83716.0 
GO:0042771 BP 4.13e-04   4/370    28/29107 D08 intrinsic apoptotic signaling pathway in response to DNA damage by p53 class mediator 602.0, 1026.0, 3428.0, 54541.0 
GO:0045727 BP 4.19e-04   6/370    76/29107 D08 positive regulation of translation       602.0, 3569.0, 7057.0, 23034.0, 26986.0, 116496.0 
GO:0010507 BP 4.28e-04   5/370    50/29107 D07 negative regulation of autophagy         3586.0, 4170.0, 6774.0, 10135.0, 26191.0 
GO:0046777 BP 4.44e-04   9/370   176/29107 D08 protein autophosphorylation              2081.0, 2242.0, 2268.0, 2321.0, 5292.0, 8737.0, 9261.0, 11213.0, 150094.0 
GO:0001503 BP 4.49e-04   6/370    77/29107 D02 ossification                             861.0, 864.0, 1836.0, 6781.0, 8519.0, 10272.0 
GO:0045765 BP 4.75e-04   4/370    29/29107 D06 regulation of angiogenesis               1969.0, 3162.0, 3569.0, 6672.0 
GO:0048705 BP 4.75e-04   4/370    29/29107 D04 skeletal system morphogenesis            2268.0, 8692.0, 25976.0, 64651.0 
GO:0007275 BP 4.77e-04  10/370   216/29107 D03 multicellular organism development       1003.0, 1969.0, 2078.0, 2321.0, 3142.0, 3976.0, 5008.0, 5292.0, 10272.0, 56999.0 
GO:0071727 BP 4.79e-04   2/370     3/29107 D08 cellular response to triacyl bacterial lipopeptide 929.0, 7097.0 
GO:0070433 BP 4.79e-04   2/370     3/29107 D09 negative regulation of nucleotide-binding oligomerization domain containing 2 signaling pathway 7128.0, 26191.0 
GO:0051248 BP 4.79e-04   2/370     3/29107 D06 negative regulation of protein metabolic process 3949.0, 10288.0 
GO:1900100 BP 4.79e-04   2/370     3/29107 D10 positive regulation of plasma cell differentiation 3586.0, 7494.0 
GO:0033212 BP 4.79e-04   2/370     3/29107 D11 iron import into cell                    23516.0, 79689.0 
GO:2000635 BP 4.79e-04   2/370     3/29107 D10 negative regulation of primary miRNA processing 3569.0, 6774.0 
GO:0009595 BP 4.79e-04   2/370     3/29107 D03 detection of biotic stimulus             10392.0, 64127.0 
GO:1902339 BP 4.79e-04   2/370     3/29107 D09 positive regulation of apoptotic process involved in morphogenesis 7132.0, 7133.0 
GO:0060707 BP 5.30e-04   3/370    13/29107 D05 trophoblast giant cell differentiation   639.0, 3976.0, 9021.0 
GO:0002675 BP 5.30e-04   3/370    13/29107 D08 positive regulation of acute inflammatory response 3569.0, 5008.0, 9180.0 
GO:0060213 BP 5.30e-04   3/370    13/29107 D10 positive regulation of nuclear-transcribed mRNA poly(A) tail shortening 7538.0, 7832.0, 26986.0 
GO:0043392 BP 5.42e-04   4/370    30/29107 D05 negative regulation of DNA binding       3162.0, 3428.0, 4792.0, 6672.0 
GO:0006882 BP 5.42e-04   4/370    30/29107 D10 cellular zinc ion homeostasis            4489.0, 4501.0, 4502.0, 23516.0 
GO:0033209 BP 5.62e-04   5/370    53/29107 D07 tumor necrosis factor-mediated signaling pathway 4792.0, 5970.0, 7132.0, 7133.0, 8737.0 
GO:0010951 BP 6.08e-04   8/370   147/29107 D10 negative regulation of endopeptidase activity 12.0, 302.0, 710.0, 871.0, 1992.0, 5054.0, 7076.0, 7980.0 
GO:0051216 BP 6.13e-04   5/370    54/29107 D04 cartilage development                    1116.0, 3091.0, 4148.0, 7076.0, 8692.0 
GO:0009612 BP 6.13e-04   5/370    54/29107 D03 response to mechanical stimulus          285.0, 1116.0, 5734.0, 7057.0, 7832.0 
GO:0006606 BP 6.30e-04   6/370    82/29107 D08 protein import into nucleus              602.0, 1026.0, 4792.0, 4928.0, 6774.0, 29107.0 
GO:1904996 BP 6.68e-04   3/370    14/29107 D08 positive regulation of leukocyte adhesion to vascular endothelial cell 3383.0, 3569.0, 5970.0 
GO:0010273 BP 6.68e-04   3/370    14/29107 D03 detoxification of copper ion             4489.0, 4501.0, 4502.0 
GO:0090501 BP 6.68e-04   3/370    14/29107 D07 RNA phosphodiester bond hydrolysis       25939.0, 80149.0, 85441.0 
GO:0071363 BP 7.25e-04   5/370    56/29107 D05 cellular response to growth factor stimulus 285.0, 6464.0, 7057.0, 7133.0, 30844.0 
GO:0032570 BP 7.86e-04   4/370    33/29107 D06 response to progesterone                 2353.0, 5970.0, 7057.0, 7097.0 
GO:0070059 BP 7.86e-04   4/370    33/29107 D07 intrinsic apoptotic signaling pathway in response to endoplasmic reticulum stress 837.0, 1649.0, 2081.0, 23645.0 
GO:0033280 BP 8.28e-04   3/370    15/29107 D07 response to vitamin D                    3627.0, 5743.0, 6781.0 
GO:0016064 BP 8.28e-04   3/370    15/29107 D06 immunoglobulin mediated immune response  3566.0, 3665.0, 4615.0 
GO:0043330 BP 8.81e-04   4/370    34/29107 D06 response to exogenous dsRNA              4792.0, 6520.0, 11213.0, 64127.0 
GO:0032743 BP 8.81e-04   4/370    34/29107 D08 positive regulation of interleukin-2 production 301.0, 861.0, 3553.0, 4860.0 
GO:0005886 CC 2.54e-29 146/370  4502/29107 D03 plasma membrane                          123.0, 125.0, 285.0, 301.0, 302.0, 388.0, 389.0, 602.0, 629.0, 728.0, 837.0, 929.0, 958.0, 962.0, 1003.0, 1154.0, 1192.0, 1836.0, 1889.0, 1903.0, 1969.0, 2012.0, 2014.0, 2120.0, 2204.0, 2212.0, 2268.0, 2321.0, 2357.0, 2633.0, 2669.0, 2683.0, 2687.0, 2828.0, 3133.0, 3310.0, 3315.0, 3383.0, 3384.0, 3554.0, 3566.0, 3575.0, 3601.0, 3672.0, 3678.0, 3690.0, 3710.0, 3949.0, 4026.0, 4055.0, 4478.0, 4615.0, 4739.0, 4792.0, 4846.0, 4982.0, 5054.0, 5175.0, 5292.0, 5329.0, 5355.0, 5359.0, 5734.0, 5829.0, 5872.0, 5996.0, 6004.0, 6277.0, 6279.0, 6280.0, 6398.0, 6401.0, 6402.0, 6464.0, 6513.0, 6520.0, 6556.0, 6768.0, 6774.0, 6813.0, 7052.0, 7097.0, 7122.0, 7132.0, 7133.0, 7408.0, 8515.0, 8519.0, 8676.0, 8692.0, 8737.0, 8793.0, 8794.0, 8797.0, 8809.0, 8876.0, 9034.0, 9050.0, 9052.0, 9123.0, 9173.0, 9180.0, 9332.0, 9531.0, 9976.0, 10135.0, 10205.0, 10288.0, 10410.0, 10581.0, 11025.0, 11213.0, 22918.0, 23516.0, 25825.0, 25939.0, 26253.0, 28231.0, 30844.0, 50848.0, 51196.0, 51330.0, 51703.0, 54210.0, 54567.0, 57007.0, 57561.0, 57664.0, 64005.0, 64114.0, 64123.0, 64127.0, 79689.0, 81575.0, 81671.0, 85415.0, 85450.0, 113278.0, 114990.0, 116496.0, 163702.0, 196527.0, 197259.0, 283383.0, 727910.0, 768211.0 
GO:0005576 CC 2.48e-19  75/370  1854/29107 D02 extracellular region                     12.0, 123.0, 133.0, 176.0, 285.0, 301.0, 302.0, 629.0, 710.0, 715.0, 716.0, 837.0, 929.0, 1116.0, 1282.0, 1903.0, 1992.0, 2204.0, 2219.0, 2268.0, 2633.0, 2919.0, 2920.0, 3101.0, 3310.0, 3426.0, 3491.0, 3553.0, 3554.0, 3569.0, 3575.0, 3576.0, 3586.0, 3627.0, 3976.0, 4069.0, 4148.0, 4860.0, 4982.0, 5008.0, 5054.0, 5069.0, 5327.0, 5329.0, 5552.0, 5836.0, 5873.0, 6277.0, 6279.0, 6280.0, 6282.0, 6347.0, 6373.0, 6813.0, 7057.0, 7076.0, 7132.0, 7133.0, 7873.0, 8407.0, 8542.0, 8876.0, 9173.0, 9332.0, 9510.0, 10272.0, 22856.0, 23593.0, 51365.0, 54210.0, 54507.0, 56999.0, 81575.0, 83716.0, 84034.0 
GO:0005615 CC 2.48e-18  70/370  1708/29107 D02 extracellular space                      12.0, 133.0, 285.0, 301.0, 302.0, 629.0, 710.0, 715.0, 716.0, 871.0, 929.0, 1116.0, 1192.0, 1282.0, 1992.0, 2219.0, 2321.0, 2615.0, 2683.0, 2919.0, 2920.0, 3133.0, 3162.0, 3315.0, 3383.0, 3426.0, 3553.0, 3566.0, 3569.0, 3576.0, 3586.0, 3601.0, 3627.0, 3976.0, 4069.0, 4478.0, 4982.0, 5008.0, 5054.0, 5069.0, 5175.0, 5327.0, 5552.0, 6279.0, 6280.0, 6282.0, 6347.0, 6373.0, 6398.0, 6401.0, 6405.0, 6768.0, 6781.0, 7057.0, 7076.0, 7132.0, 7873.0, 7980.0, 8542.0, 9235.0, 10272.0, 10288.0, 10797.0, 29923.0, 51279.0, 51365.0, 80832.0, 83716.0, 114990.0, 145864.0 
GO:0070062 CC 1.36e-13  71/370  2169/29107 D06 extracellular exosome                    12.0, 301.0, 302.0, 388.0, 389.0, 629.0, 710.0, 715.0, 929.0, 958.0, 962.0, 1116.0, 1192.0, 1836.0, 1889.0, 1973.0, 1992.0, 2268.0, 2683.0, 3133.0, 3310.0, 3315.0, 3383.0, 3426.0, 3672.0, 3690.0, 4069.0, 4478.0, 4860.0, 5054.0, 5175.0, 5327.0, 5359.0, 5836.0, 5872.0, 5873.0, 6175.0, 6277.0, 6279.0, 6280.0, 6282.0, 6398.0, 6513.0, 6520.0, 6813.0, 7052.0, 7057.0, 7076.0, 7128.0, 7408.0, 7832.0, 8407.0, 9052.0, 9261.0, 9322.0, 10135.0, 10903.0, 23593.0, 26986.0, 30844.0, 50848.0, 51056.0, 51279.0, 64005.0, 64114.0, 79689.0, 83716.0, 84617.0, 114990.0, 116496.0, 196527.0 
GO:0005737 CC 1.58e-13 117/370  4724/29107 D02 cytoplasm                                133.0, 301.0, 302.0, 602.0, 639.0, 837.0, 840.0, 864.0, 958.0, 1017.0, 1116.0, 1192.0, 1263.0, 1647.0, 1649.0, 1843.0, 1847.0, 1903.0, 1973.0, 2078.0, 2081.0, 2242.0, 2357.0, 2633.0, 2634.0, 3091.0, 3310.0, 3315.0, 3659.0, 3665.0, 3669.0, 3710.0, 3985.0, 4170.0, 4478.0, 4489.0, 4501.0, 4502.0, 4615.0, 4616.0, 4739.0, 4791.0, 4792.0, 4846.0, 4860.0, 5187.0, 5292.0, 5327.0, 5359.0, 5743.0, 5836.0, 5970.0, 6004.0, 6175.0, 6277.0, 6280.0, 6282.0, 6672.0, 6774.0, 6781.0, 7097.0, 7128.0, 7465.0, 7494.0, 7538.0, 7832.0, 8531.0, 8553.0, 8572.0, 8692.0, 9034.0, 9050.0, 9124.0, 9261.0, 9322.0, 9531.0, 10288.0, 10392.0, 10903.0, 10912.0, 11067.0, 11213.0, 23593.0, 23645.0, 25853.0, 26191.0, 26986.0, 29107.0, 29950.0, 29995.0, 30844.0, 51056.0, 54206.0, 54541.0, 55332.0, 57561.0, 57664.0, 64005.0, 64127.0, 79649.0, 79845.0, 80149.0, 80271.0, 84166.0, 84617.0, 84913.0, 84935.0, 85441.0, 90007.0, 113278.0, 116496.0, 148932.0, 150094.0, 170954.0, 197259.0, 255488.0, 102724428.0 
GO:0009986 CC 9.45e-13  33/370   581/29107 D02 cell surface                             301.0, 302.0, 728.0, 958.0, 1003.0, 1969.0, 2615.0, 3133.0, 3383.0, 3601.0, 3672.0, 3678.0, 3690.0, 3949.0, 4478.0, 5327.0, 5329.0, 6520.0, 7057.0, 7097.0, 7132.0, 8692.0, 8793.0, 8794.0, 8797.0, 10288.0, 22918.0, 29923.0, 56833.0, 57007.0, 64127.0, 114990.0, 196527.0 
GO:0005829 CC 3.21e-12 123/370  5293/29107 D02 cytosol                                  123.0, 125.0, 301.0, 302.0, 388.0, 389.0, 602.0, 837.0, 840.0, 864.0, 1017.0, 1026.0, 1154.0, 1316.0, 1326.0, 1649.0, 1831.0, 1890.0, 1973.0, 2120.0, 2242.0, 2268.0, 2353.0, 2633.0, 2634.0, 3091.0, 3101.0, 3162.0, 3310.0, 3315.0, 3428.0, 3553.0, 3575.0, 3659.0, 3665.0, 3976.0, 4026.0, 4170.0, 4478.0, 4489.0, 4502.0, 4615.0, 4739.0, 4791.0, 4792.0, 4846.0, 4860.0, 4928.0, 5187.0, 5292.0, 5359.0, 5606.0, 5829.0, 5836.0, 5872.0, 5873.0, 5937.0, 5939.0, 5966.0, 5970.0, 5996.0, 6175.0, 6277.0, 6279.0, 6280.0, 6303.0, 6464.0, 6513.0, 6774.0, 6813.0, 7052.0, 7128.0, 7408.0, 7538.0, 7832.0, 7873.0, 8407.0, 8531.0, 8692.0, 8737.0, 8797.0, 8870.0, 9021.0, 9050.0, 9060.0, 9173.0, 9235.0, 9246.0, 9261.0, 9322.0, 9332.0, 9531.0, 9945.0, 10135.0, 10392.0, 23034.0, 23645.0, 26191.0, 26986.0, 29107.0, 29923.0, 51056.0, 51196.0, 54206.0, 54541.0, 54897.0, 55616.0, 56829.0, 57480.0, 64080.0, 64127.0, 64857.0, 79155.0, 79961.0, 80271.0, 84166.0, 85415.0, 90007.0, 116496.0, 196527.0, 197259.0, 255488.0, 644815.0 
GO:0005634 CC 5.26e-11 121/370  5386/29107 D05 nucleus                                  12.0, 123.0, 285.0, 301.0, 302.0, 388.0, 389.0, 467.0, 602.0, 604.0, 639.0, 840.0, 861.0, 864.0, 1017.0, 1026.0, 1192.0, 1263.0, 1316.0, 1647.0, 1649.0, 1831.0, 1843.0, 1847.0, 2078.0, 2120.0, 2294.0, 2353.0, 2634.0, 2669.0, 3091.0, 3142.0, 3162.0, 3310.0, 3315.0, 3428.0, 3659.0, 3665.0, 3669.0, 3690.0, 3985.0, 4026.0, 4170.0, 4478.0, 4489.0, 4501.0, 4502.0, 4609.0, 4615.0, 4616.0, 4739.0, 4791.0, 4792.0, 4846.0, 4860.0, 5187.0, 5292.0, 5359.0, 5937.0, 5939.0, 5966.0, 5970.0, 6175.0, 6277.0, 6279.0, 6280.0, 6282.0, 6672.0, 6774.0, 6781.0, 7004.0, 7052.0, 7128.0, 7133.0, 7465.0, 7494.0, 7538.0, 7832.0, 7873.0, 8531.0, 8553.0, 8572.0, 8870.0, 9246.0, 9261.0, 9531.0, 10272.0, 10865.0, 10912.0, 11213.0, 22904.0, 23764.0, 25939.0, 25976.0, 26191.0, 26986.0, 28999.0, 29950.0, 29995.0, 30844.0, 51056.0, 54206.0, 54897.0, 56829.0, 57007.0, 57822.0, 64080.0, 64332.0, 64651.0, 80149.0, 80271.0, 84166.0, 84617.0, 84807.0, 84913.0, 90007.0, 90853.0, 148932.0, 150094.0, 197259.0, 644815.0 
GO:0062023 CC 1.13e-10  24/370   374/29107 D04 collagen-containing extracellular matrix 12.0, 176.0, 285.0, 301.0, 302.0, 710.0, 871.0, 1282.0, 1992.0, 2219.0, 3383.0, 3491.0, 4148.0, 5054.0, 5359.0, 6277.0, 6279.0, 6280.0, 7052.0, 7057.0, 9510.0, 54507.0, 56999.0, 84034.0 
GO:0009897 CC 1.86e-10  22/370   320/29107 D03 external side of plasma membrane         929.0, 958.0, 962.0, 1003.0, 1889.0, 2683.0, 3133.0, 3383.0, 3554.0, 3575.0, 3627.0, 3672.0, 3949.0, 6401.0, 7057.0, 9034.0, 9173.0, 9180.0, 9332.0, 9976.0, 26253.0, 57007.0 
GO:0005925 CC 1.06e-09  24/370   418/29107 D05 focal adhesion                           301.0, 388.0, 1969.0, 2242.0, 2321.0, 3315.0, 3383.0, 3672.0, 3678.0, 3690.0, 4026.0, 4478.0, 4739.0, 5329.0, 5829.0, 6175.0, 7052.0, 7408.0, 9124.0, 9173.0, 9754.0, 26986.0, 51056.0, 55616.0 
GO:0030667 CC 4.03e-09  12/370    97/29107 D06 secretory granule membrane               728.0, 929.0, 2212.0, 2357.0, 2683.0, 3710.0, 5175.0, 5873.0, 6402.0, 7097.0, 11025.0, 22918.0 
GO:0005887 CC 2.50e-08  45/370  1413/29107 D04 integral component of plasma membrane    728.0, 958.0, 1836.0, 1903.0, 1969.0, 2204.0, 2212.0, 2321.0, 2564.0, 2615.0, 2701.0, 2828.0, 3383.0, 3384.0, 3554.0, 3566.0, 3690.0, 3710.0, 3949.0, 4071.0, 5175.0, 5329.0, 5359.0, 6401.0, 6402.0, 6405.0, 6513.0, 6556.0, 6768.0, 7097.0, 7132.0, 9034.0, 9052.0, 9123.0, 9332.0, 9976.0, 10288.0, 11025.0, 23516.0, 28231.0, 51267.0, 64123.0, 113278.0, 163702.0, 283383.0 
GO:0034774 CC 2.84e-08  12/370   115/29107 D06 secretory granule lumen                  12.0, 1992.0, 2219.0, 2268.0, 3101.0, 3310.0, 4860.0, 5836.0, 6279.0, 6280.0, 6282.0, 83716.0 
GO:0031012 CC 1.18e-07  16/370   245/29107 D03 extracellular matrix                     176.0, 1116.0, 1282.0, 2615.0, 3491.0, 4148.0, 4982.0, 7052.0, 7057.0, 7076.0, 7980.0, 9510.0, 56999.0, 83716.0, 114990.0, 145864.0 
GO:0072562 CC 2.21e-07  11/370   113/29107 D02 blood microparticle                      12.0, 629.0, 710.0, 715.0, 716.0, 1192.0, 3310.0, 4478.0, 6513.0, 8542.0, 51279.0 
GO:0045121 CC 5.13e-07  15/370   240/29107 D04 membrane raft                            302.0, 871.0, 929.0, 962.0, 3383.0, 3672.0, 5175.0, 5359.0, 6401.0, 7097.0, 7132.0, 7133.0, 8692.0, 8737.0, 8797.0 
GO:0000785 CC 1.40e-06  32/370   984/29107 D02 chromatin                                467.0, 861.0, 864.0, 1052.0, 1316.0, 1649.0, 2078.0, 2120.0, 2294.0, 2353.0, 3091.0, 3142.0, 3659.0, 3665.0, 3726.0, 4609.0, 4783.0, 4791.0, 5966.0, 5970.0, 6774.0, 6913.0, 7004.0, 7005.0, 7052.0, 8553.0, 23764.0, 28999.0, 54897.0, 57822.0, 64651.0, 84913.0 
GO:0048471 CC 5.75e-06  25/370   713/29107 D02 perinuclear region of cytoplasm          302.0, 602.0, 1026.0, 1116.0, 1192.0, 1889.0, 2634.0, 3162.0, 3985.0, 4478.0, 5359.0, 6277.0, 6401.0, 7052.0, 7133.0, 7873.0, 8531.0, 8572.0, 8692.0, 9322.0, 10410.0, 26191.0, 30844.0, 57007.0, 85415.0 
GO:0016020 CC 6.76e-06  52/370  2121/29107 D02 membrane                                 302.0, 962.0, 1003.0, 1192.0, 1836.0, 1889.0, 1973.0, 1992.0, 2353.0, 2683.0, 3162.0, 3383.0, 3384.0, 3426.0, 3428.0, 3554.0, 3672.0, 3710.0, 3949.0, 4170.0, 5355.0, 5359.0, 5606.0, 6175.0, 6513.0, 6520.0, 6890.0, 7132.0, 7133.0, 8519.0, 9123.0, 9235.0, 9531.0, 9709.0, 10288.0, 10903.0, 22856.0, 23645.0, 25825.0, 26253.0, 26986.0, 30844.0, 51703.0, 53947.0, 64005.0, 79649.0, 81671.0, 85441.0, 85450.0, 116496.0, 196527.0, 254102.0 
GO:0016323 CC 8.03e-06  13/370   228/29107 D04 basolateral plasma membrane              301.0, 302.0, 728.0, 2683.0, 3949.0, 4478.0, 6513.0, 6520.0, 6768.0, 9123.0, 10392.0, 23516.0, 64127.0 
GO:0005654 CC 3.38e-05  77/370  3805/29107 D02 nucleoplasm                              125.0, 301.0, 467.0, 602.0, 604.0, 639.0, 840.0, 861.0, 864.0, 1003.0, 1017.0, 1026.0, 1052.0, 1263.0, 1316.0, 1647.0, 1847.0, 2353.0, 2615.0, 2634.0, 3091.0, 3162.0, 3428.0, 3566.0, 3575.0, 3659.0, 3665.0, 3669.0, 3690.0, 3710.0, 3726.0, 4170.0, 4609.0, 4739.0, 4791.0, 4792.0, 4928.0, 5187.0, 5292.0, 5359.0, 5606.0, 5966.0, 5970.0, 6280.0, 6520.0, 6672.0, 6774.0, 7004.0, 7005.0, 7465.0, 7494.0, 9246.0, 9261.0, 9322.0, 10272.0, 10865.0, 23764.0, 25939.0, 28999.0, 29107.0, 29923.0, 29995.0, 51056.0, 51703.0, 54897.0, 55616.0, 57480.0, 57822.0, 64005.0, 79155.0, 79689.0, 79961.0, 80149.0, 84913.0, 85441.0, 255877.0, 283383.0 
GO:0005788 CC 4.26e-05  14/370   306/29107 D05 endoplasmic reticulum lumen              710.0, 871.0, 1282.0, 3491.0, 3569.0, 4148.0, 5329.0, 5743.0, 7057.0, 7076.0, 7873.0, 8542.0, 10272.0, 54507.0 
GO:0005856 CC 6.37e-05  16/370   401/29107 D05 cytoskeleton                             388.0, 389.0, 2268.0, 3315.0, 4478.0, 4846.0, 6279.0, 6280.0, 8407.0, 8572.0, 9124.0, 9322.0, 10205.0, 64127.0, 80149.0, 170954.0 
GO:0030141 CC 1.15e-04   7/370    86/29107 D08 secretory granule                        5327.0, 5552.0, 5873.0, 6813.0, 7057.0, 10272.0, 29923.0 
GO:0033257 CC 1.61e-04   2/370     2/29107 D04 Bcl3/NF-kappaB2 complex                  602.0, 4791.0 
GO:1990622 CC 1.61e-04   2/370     2/29107 D02 CHOP-ATF3 complex                        467.0, 1649.0 
GO:0031093 CC 2.10e-04   6/370    67/29107 D07 platelet alpha granule lumen             12.0, 710.0, 5054.0, 5552.0, 7057.0, 7076.0 
GO:0031234 CC 2.10e-04   6/370    67/29107 D04 extrinsic component of cytoplasmic side of plasma membrane 2242.0, 2268.0, 5996.0, 6277.0, 54206.0, 57664.0 
GO:0005794 CC 2.18e-04  27/370   988/29107 D05 Golgi apparatus                          604.0, 929.0, 2212.0, 2242.0, 2633.0, 2634.0, 2683.0, 3949.0, 4055.0, 4739.0, 4846.0, 5359.0, 5552.0, 5873.0, 6398.0, 7097.0, 8676.0, 8797.0, 9322.0, 10272.0, 23645.0, 25825.0, 29940.0, 55647.0, 64114.0, 64127.0, 79845.0 
GO:0016324 CC 2.22e-04  14/370   358/29107 D04 apical plasma membrane                   301.0, 1836.0, 4478.0, 5873.0, 6513.0, 6520.0, 6781.0, 8692.0, 9123.0, 9180.0, 10392.0, 23516.0, 23704.0, 113278.0 
GO:0031982 CC 2.30e-04   9/370   161/29107 D04 vesicle                                  301.0, 302.0, 1192.0, 1889.0, 4478.0, 8407.0, 9052.0, 64005.0, 64127.0 
GO:0005667 CC 2.49e-04  10/370   199/29107 D02 transcription regulator complex          1649.0, 2294.0, 3091.0, 3726.0, 5966.0, 5970.0, 6774.0, 7004.0, 7005.0, 9124.0 
GO:0008305 CC 2.63e-04   4/370    25/29107 D05 integrin complex                         3672.0, 3678.0, 3690.0, 8515.0 
GO:0030670 CC 3.12e-04   6/370    72/29107 D07 phagocytic vesicle membrane              3133.0, 6556.0, 6890.0, 7097.0, 26253.0, 55647.0 
GO:0043235 CC 3.68e-04  10/370   209/29107 D02 receptor complex                         1969.0, 2321.0, 3566.0, 3690.0, 3710.0, 3949.0, 7132.0, 8737.0, 9052.0, 9180.0 
GO:0042995 CC 3.81e-04   8/370   137/29107 D02 cell projection                          285.0, 388.0, 389.0, 5329.0, 7097.0, 9322.0, 26253.0, 133584.0 
GO:0001891 CC 4.13e-04   4/370    28/29107 D02 phagocytic cup                           301.0, 9322.0, 26253.0, 64005.0 
GO:0005768 CC 4.48e-04  12/370   296/29107 D07 endosome                                 301.0, 302.0, 1017.0, 1889.0, 2321.0, 3601.0, 5872.0, 25825.0, 57007.0, 57561.0, 79689.0, 254102.0 
GO:0016513 CC 4.79e-04   2/370     3/29107 D04 core-binding factor complex              861.0, 864.0 
GO:0071062 CC 4.79e-04   2/370     3/29107 D04 alphav-beta3 integrin-vitronectin complex 3678.0, 3690.0 
GO:0016021 CC 7.19e-04  67/370  3525/29107 D03 integral component of membrane           1003.0, 1889.0, 2012.0, 2014.0, 2357.0, 2683.0, 2687.0, 3575.0, 3601.0, 4055.0, 4071.0, 4170.0, 5329.0, 5355.0, 5734.0, 6398.0, 6513.0, 6520.0, 6890.0, 7122.0, 7133.0, 7494.0, 8519.0, 8676.0, 8793.0, 8797.0, 8870.0, 8876.0, 9123.0, 9173.0, 9469.0, 9674.0, 9709.0, 10205.0, 10410.0, 10581.0, 22856.0, 22918.0, 23516.0, 23704.0, 25825.0, 26253.0, 29923.0, 29940.0, 50848.0, 51312.0, 51330.0, 51703.0, 54210.0, 54567.0, 55332.0, 56833.0, 57007.0, 63910.0, 64114.0, 64123.0, 79689.0, 79845.0, 81575.0, 81671.0, 85450.0, 114990.0, 163702.0, 255488.0, 283383.0, 727910.0, 768211.0 
GO:0002947 CC 9.51e-04   2/370     4/29107 D03 tumor necrosis factor receptor superfamily complex 7132.0, 7133.0 
GO:0035976 CC 9.51e-04   2/370     4/29107 D04 transcription factor AP-1 complex        2353.0, 3726.0 
GO:0005783 CC 9.97e-04  26/370  1036/29107 D05 endoplasmic reticulum                    123.0, 837.0, 871.0, 1116.0, 2081.0, 2353.0, 3162.0, 3710.0, 5355.0, 5743.0, 6175.0, 6890.0, 7052.0, 7057.0, 7494.0, 7873.0, 8692.0, 9709.0, 23645.0, 25825.0, 29940.0, 30844.0, 51703.0, 56999.0, 79845.0, 81671.0 
GO:0070160 CC 1.01e-03   3/370    16/29107 D05 tight junction                           1969.0, 7122.0, 50848.0 
GO:0101003 CC 1.07e-03   5/370    61/29107 D07 ficolin-1-rich granule membrane          2204.0, 2357.0, 6556.0, 10288.0, 22918.0 
GO:0035579 CC 1.09e-03   6/370    91/29107 D07 specific granule membrane                2204.0, 5329.0, 7133.0, 22918.0, 64114.0, 196527.0 
GO:0031226 CC 1.22e-03   4/370    37/29107 D03 intrinsic component of plasma membrane   962.0, 2687.0, 7052.0, 7097.0 
GO:0005515 MF 8.04e-46 291/370 12418/29107 D02 protein binding                          12.0, 123.0, 176.0, 285.0, 301.0, 302.0, 388.0, 389.0, 467.0, 597.0, 602.0, 604.0, 629.0, 639.0, 710.0, 715.0, 716.0, 837.0, 840.0, 861.0, 864.0, 871.0, 929.0, 958.0, 962.0, 1003.0, 1017.0, 1026.0, 1052.0, 1116.0, 1154.0, 1192.0, 1263.0, 1282.0, 1316.0, 1326.0, 1647.0, 1649.0, 1831.0, 1843.0, 1847.0, 1889.0, 1890.0, 1903.0, 1969.0, 1973.0, 1992.0, 2012.0, 2014.0, 2078.0, 2081.0, 2120.0, 2212.0, 2219.0, 2242.0, 2268.0, 2321.0, 2353.0, 2357.0, 2615.0, 2633.0, 2634.0, 2669.0, 2701.0, 2919.0, 2920.0, 3091.0, 3101.0, 3133.0, 3142.0, 3162.0, 3310.0, 3315.0, 3383.0, 3426.0, 3428.0, 3491.0, 3553.0, 3554.0, 3566.0, 3569.0, 3575.0, 3576.0, 3586.0, 3601.0, 3627.0, 3659.0, 3665.0, 3672.0, 3678.0, 3690.0, 3710.0, 3726.0, 3949.0, 3976.0, 3985.0, 4026.0, 4055.0, 4071.0, 4148.0, 4170.0, 4478.0, 4489.0, 4501.0, 4502.0, 4609.0, 4615.0, 4616.0, 4739.0, 4783.0, 4791.0, 4792.0, 4846.0, 4860.0, 4928.0, 4982.0, 5008.0, 5054.0, 5069.0, 5175.0, 5187.0, 5292.0, 5327.0, 5329.0, 5355.0, 5359.0, 5552.0, 5606.0, 5734.0, 5743.0, 5829.0, 5836.0, 5872.0, 5873.0, 5937.0, 5966.0, 5970.0, 6004.0, 6175.0, 6277.0, 6279.0, 6280.0, 6282.0, 6303.0, 6347.0, 6373.0, 6398.0, 6401.0, 6402.0, 6464.0, 6513.0, 6520.0, 6672.0, 6774.0, 6781.0, 6813.0, 6890.0, 6913.0, 7004.0, 7005.0, 7052.0, 7057.0, 7076.0, 7097.0, 7122.0, 7128.0, 7132.0, 7133.0, 7408.0, 7465.0, 7494.0, 7538.0, 7832.0, 7873.0, 8407.0, 8519.0, 8531.0, 8542.0, 8553.0, 8572.0, 8676.0, 8692.0, 8737.0, 8793.0, 8794.0, 8797.0, 8809.0, 8870.0, 9021.0, 9052.0, 9060.0, 9123.0, 9124.0, 9173.0, 9180.0, 9235.0, 9246.0, 9261.0, 9322.0, 9332.0, 9510.0, 9531.0, 9709.0, 9945.0, 9976.0, 10135.0, 10205.0, 10272.0, 10288.0, 10392.0, 10410.0, 10797.0, 10865.0, 10912.0, 11025.0, 11213.0, 22918.0, 23034.0, 23593.0, 23645.0, 23704.0, 23764.0, 25825.0, 25853.0, 25939.0, 26191.0, 26253.0, 26986.0, 28231.0, 28999.0, 29107.0, 29923.0, 29950.0, 29995.0, 30844.0, 50848.0, 51056.0, 51196.0, 51267.0, 51312.0, 51330.0, 51703.0, 54206.0, 54507.0, 54541.0, 54567.0, 55332.0, 55616.0, 56829.0, 56833.0, 57007.0, 57561.0, 57664.0, 57822.0, 63910.0, 64080.0, 64114.0, 64127.0, 64332.0, 64651.0, 64857.0, 79155.0, 79660.0, 79845.0, 79961.0, 80149.0, 81671.0, 84034.0, 84166.0, 84617.0, 84674.0, 84807.0, 84935.0, 85441.0, 85450.0, 90007.0, 113278.0, 114990.0, 116496.0, 148932.0, 150094.0, 163702.0, 170954.0, 196527.0, 197259.0, 255488.0, 283131.0, 283383.0, 644815.0, 768211.0, 102724428.0 
GO:0001228 MF 1.79e-08  23/370   446/29107 D04 DNA-binding transcription activator activity, RNA polymerase II-specific 467.0, 861.0, 1052.0, 1316.0, 1649.0, 2078.0, 2120.0, 2294.0, 2353.0, 3091.0, 3659.0, 3726.0, 4609.0, 4791.0, 5359.0, 5966.0, 5970.0, 6774.0, 23764.0, 28999.0, 54897.0, 57822.0, 64651.0 
GO:0042803 MF 4.76e-08  28/370   671/29107 D04 protein homodimerization activity        467.0, 597.0, 1647.0, 1649.0, 1889.0, 1890.0, 2081.0, 2633.0, 2634.0, 3162.0, 3315.0, 4170.0, 5175.0, 5743.0, 5970.0, 6277.0, 6282.0, 6556.0, 6774.0, 6890.0, 6913.0, 8553.0, 8572.0, 8737.0, 10288.0, 10392.0, 11213.0, 50848.0 
GO:0005102 MF 1.95e-07  19/370   357/29107 D03 signaling receptor binding               133.0, 285.0, 301.0, 1003.0, 2219.0, 2242.0, 2268.0, 2919.0, 3133.0, 3627.0, 3672.0, 3976.0, 4478.0, 5054.0, 5327.0, 5329.0, 6347.0, 6774.0, 29923.0 
GO:0042802 MF 2.81e-07  44/370  1495/29107 D03 identical protein binding                301.0, 302.0, 467.0, 604.0, 715.0, 716.0, 1649.0, 2081.0, 2353.0, 2633.0, 2634.0, 3162.0, 3315.0, 3690.0, 3949.0, 4055.0, 4069.0, 4615.0, 4783.0, 4792.0, 4860.0, 5836.0, 5970.0, 6303.0, 6513.0, 6672.0, 6774.0, 6781.0, 7052.0, 7057.0, 7097.0, 7122.0, 7128.0, 7494.0, 8737.0, 8797.0, 9322.0, 9976.0, 10135.0, 10392.0, 10865.0, 25939.0, 56833.0, 64080.0 
GO:0019901 MF 7.95e-07  21/370   470/29107 D05 protein kinase binding                   388.0, 389.0, 1026.0, 2268.0, 3091.0, 3315.0, 3601.0, 4478.0, 5606.0, 5970.0, 6464.0, 6774.0, 7538.0, 11213.0, 23645.0, 54206.0, 64127.0, 79155.0, 150094.0, 197259.0, 644815.0 
GO:0002020 MF 8.07e-07  10/370   103/29107 D04 protease binding                         302.0, 3554.0, 3690.0, 3949.0, 5054.0, 6402.0, 7076.0, 7128.0, 8797.0, 54507.0 
GO:0045236 MF 8.74e-07   5/370    15/29107 D06 CXCR chemokine receptor binding          2919.0, 2920.0, 3576.0, 3627.0, 6373.0 
GO:0038187 MF 1.26e-06   5/370    16/29107 D03 pattern recognition receptor activity    2219.0, 7097.0, 10392.0, 26253.0, 64127.0 
GO:0003700 MF 1.29e-06  20/370   444/29107 D02 DNA-binding transcription factor activity 467.0, 604.0, 639.0, 864.0, 1649.0, 2120.0, 2353.0, 3091.0, 4609.0, 4783.0, 4791.0, 5966.0, 5970.0, 6774.0, 7004.0, 7005.0, 7494.0, 8553.0, 64651.0, 84913.0 
GO:0000978 MF 3.56e-06  35/370  1178/29107 D09 RNA polymerase II cis-regulatory region sequence-specific DNA binding 467.0, 604.0, 639.0, 861.0, 864.0, 1052.0, 1316.0, 1649.0, 2078.0, 2120.0, 2294.0, 2353.0, 3091.0, 3428.0, 3659.0, 3665.0, 3726.0, 4609.0, 4783.0, 4791.0, 5187.0, 5966.0, 5970.0, 6774.0, 6913.0, 7004.0, 7005.0, 7494.0, 8553.0, 23764.0, 28999.0, 57822.0, 84166.0, 84913.0, 255877.0 
GO:0001618 MF 5.61e-06   8/370    76/29107 D03 virus receptor activity                  1969.0, 3383.0, 3678.0, 3690.0, 3949.0, 5359.0, 8692.0, 50848.0 
GO:0019899 MF 6.00e-06  17/370   369/29107 D03 enzyme binding                           958.0, 2081.0, 2633.0, 3091.0, 3162.0, 3310.0, 3690.0, 4478.0, 4792.0, 5329.0, 5359.0, 5743.0, 5970.0, 7538.0, 8692.0, 51196.0, 64127.0 
GO:0038023 MF 1.75e-05  12/370   210/29107 D02 signaling receptor activity              958.0, 962.0, 3383.0, 4982.0, 5329.0, 7097.0, 8797.0, 8809.0, 11025.0, 22918.0, 54210.0, 56833.0 
GO:0045569 MF 2.00e-05   3/370     5/29107 D03 TRAIL binding                            8793.0, 8794.0, 8797.0 
GO:0070051 MF 2.00e-05   3/370     5/29107 D03 fibrinogen binding                       1003.0, 3690.0, 7057.0 
GO:0005161 MF 3.14e-05   4/370    15/29107 D05 platelet-derived growth factor receptor binding 2081.0, 3554.0, 3678.0, 3690.0 
GO:0008009 MF 3.57e-05   6/370    49/29107 D06 chemokine activity                       2919.0, 2920.0, 3576.0, 3627.0, 6347.0, 6373.0 
GO:0004888 MF 3.69e-05  10/370   158/29107 D03 transmembrane signaling receptor activity 2212.0, 3383.0, 3554.0, 5175.0, 6401.0, 7097.0, 8793.0, 8794.0, 11025.0, 51267.0 
GO:0008134 MF 3.99e-05  11/370   193/29107 D03 transcription factor binding             1649.0, 2353.0, 3091.0, 3428.0, 3726.0, 4609.0, 4792.0, 5292.0, 6774.0, 8797.0, 10865.0 
GO:0061809 MF 4.14e-05   4/370    16/29107 D06 NAD+ nucleotidase, cyclic ADP-ribose generating 3554.0, 7097.0, 8809.0, 9173.0 
GO:0050135 MF 4.14e-05   4/370    16/29107 D05 NAD(P)+ nucleosidase activity            3554.0, 7097.0, 8809.0, 9173.0 
GO:0098641 MF 6.83e-05   4/370    18/29107 D06 cadherin binding involved in cell-cell adhesion 301.0, 302.0, 6282.0, 9124.0 
GO:0004908 MF 6.87e-05   3/370     7/29107 D05 interleukin-1 receptor activity          3554.0, 8809.0, 9173.0 
GO:0000981 MF 7.37e-05  33/370  1242/29107 D03 DNA-binding transcription factor activity, RNA polymerase II-specific 467.0, 861.0, 864.0, 1052.0, 1316.0, 1649.0, 2078.0, 2120.0, 2294.0, 2353.0, 3091.0, 3142.0, 3659.0, 3665.0, 3726.0, 4609.0, 4783.0, 4791.0, 5966.0, 5970.0, 6672.0, 6774.0, 6913.0, 7004.0, 7005.0, 7494.0, 8553.0, 23764.0, 28999.0, 54897.0, 57822.0, 64651.0, 84913.0 
GO:0005509 MF 1.14e-04  22/370   704/29107 D05 calcium ion binding                      301.0, 302.0, 715.0, 716.0, 1003.0, 3710.0, 3949.0, 4148.0, 5359.0, 6277.0, 6279.0, 6280.0, 6282.0, 6402.0, 7052.0, 7057.0, 22918.0, 26253.0, 30844.0, 54567.0, 64123.0, 133584.0 
GO:0003823 MF 1.30e-04   4/370    21/29107 D02 antigen binding                          958.0, 962.0, 2219.0, 3575.0 
GO:0005125 MF 1.57e-04  10/370   188/29107 D05 cytokine activity                        3553.0, 3569.0, 3586.0, 3976.0, 4982.0, 5008.0, 6398.0, 7076.0, 9235.0, 10135.0 
GO:0005524 MF 1.58e-04  36/370  1458/29107 D08 ATP binding                              861.0, 864.0, 1017.0, 1263.0, 1326.0, 1969.0, 1973.0, 2081.0, 2242.0, 2268.0, 2321.0, 3101.0, 3310.0, 3985.0, 5292.0, 5606.0, 5836.0, 6890.0, 7465.0, 8737.0, 9060.0, 9064.0, 9261.0, 10392.0, 11213.0, 30844.0, 51703.0, 64005.0, 64080.0, 64127.0, 80271.0, 84166.0, 85441.0, 150094.0, 197259.0, 102724428.0 
GO:0002060 MF 1.61e-04   2/370     2/29107 D04 purine nucleobase binding                4860.0, 5836.0 
GO:0005381 MF 1.62e-04   3/370     9/29107 D08 iron ion transmembrane transporter activity 6556.0, 23516.0, 51312.0 
GO:0043184 MF 1.62e-04   3/370     9/29107 D06 vascular endothelial growth factor receptor 2 binding 1003.0, 3678.0, 3690.0 
GO:0031490 MF 1.94e-04   6/370    66/29107 D05 chromatin DNA binding                    604.0, 5187.0, 5970.0, 6774.0, 22904.0, 57822.0 
GO:0050431 MF 2.23e-04   4/370    24/29107 D04 transforming growth factor beta binding  2615.0, 7057.0, 8692.0, 114990.0 
GO:0050786 MF 2.29e-04   3/370    10/29107 D04 RAGE receptor binding                    2357.0, 6279.0, 6280.0 
GO:0004867 MF 2.29e-04   7/370    96/29107 D06 serine-type endopeptidase inhibitor activity 12.0, 302.0, 710.0, 871.0, 1992.0, 5054.0, 7980.0 
GO:0019900 MF 2.60e-04   7/370    98/29107 D04 kinase binding                           1647.0, 5187.0, 6513.0, 6672.0, 7128.0, 26191.0, 90007.0 
GO:0004896 MF 2.89e-04   5/370    46/29107 D04 cytokine receptor activity               3575.0, 3601.0, 9173.0, 9180.0, 163702.0 
GO:0070888 MF 3.53e-04   5/370    48/29107 D10 E-box binding                            3091.0, 4609.0, 5187.0, 8553.0, 84913.0 
GO:0000976 MF 3.97e-04  10/370   211/29107 D07 transcription cis-regulatory region binding 467.0, 861.0, 1649.0, 2353.0, 3659.0, 5187.0, 5970.0, 6774.0, 10865.0, 28999.0 
GO:0031625 MF 4.48e-04  12/370   296/29107 D05 ubiquitin protein ligase binding         958.0, 1026.0, 3091.0, 3310.0, 4055.0, 4792.0, 5187.0, 5970.0, 7133.0, 8737.0, 9246.0, 26191.0 
```
