## Supplementary material for "Transcriptional and genetic sex differences for schizophrenia across the dorsolateral prefrontal cortex, hippocampus, and caudate nucleus": Data S4: GO_analysis_module_saddlebrown.txt

```
GO:0001525 BP 1.10e-16  20/202   222/29107 D03 angiogenesis                             94.0, 800.0, 857.0, 1295.0, 1306.0, 1545.0, 2034.0, 2296.0, 2316.0, 2335.0, 2702.0, 3339.0, 3791.0, 4240.0, 4313.0, 5159.0, 5787.0, 10266.0, 64321.0, 80781.0 
GO:0030199 BP 2.39e-15  12/202    54/29107 D06 collagen fibril organization             1277.0, 1278.0, 1281.0, 1289.0, 1305.0, 1545.0, 2296.0, 2303.0, 2331.0, 4060.0, 7148.0, 7373.0 
GO:0007155 BP 7.32e-14  24/202   488/29107 D02 cell adhesion                            660.0, 1289.0, 1292.0, 1295.0, 1306.0, 1545.0, 2022.0, 2335.0, 3671.0, 3915.0, 4059.0, 4239.0, 4240.0, 4958.0, 7041.0, 7148.0, 7412.0, 7414.0, 7450.0, 8639.0, 9358.0, 11117.0, 54587.0, 80781.0 
GO:0030198 BP 1.76e-13  15/202   150/29107 D05 extracellular matrix organization        1277.0, 1278.0, 1281.0, 1289.0, 1295.0, 1305.0, 1306.0, 2006.0, 4313.0, 7373.0, 80781.0, 81792.0, 85301.0, 169611.0, 170689.0 
GO:0007160 BP 2.61e-12  12/202    94/29107 D04 cell-matrix adhesion                     1281.0, 1305.0, 2335.0, 4059.0, 4811.0, 7148.0, 7412.0, 7414.0, 9358.0, 10516.0, 11117.0, 81792.0 
GO:0016477 BP 2.07e-09  14/202   245/29107 D04 cell migration                           1289.0, 2022.0, 2296.0, 3489.0, 3791.0, 3909.0, 3915.0, 5159.0, 9358.0, 10319.0, 11117.0, 57124.0, 81792.0, 161198.0 
GO:0048251 BP 3.75e-09   5/202    10/29107 D07 elastic fiber assembly                   4239.0, 4629.0, 7148.0, 10516.0, 11117.0 
GO:0001501 BP 2.68e-08  10/202   130/29107 D04 skeletal system development              653.0, 654.0, 1277.0, 1278.0, 1281.0, 1305.0, 2487.0, 3481.0, 5549.0, 6926.0 
GO:0009887 BP 3.85e-08  10/202   135/29107 D03 animal organ morphogenesis               1634.0, 2006.0, 3339.0, 3481.0, 3909.0, 3915.0, 4825.0, 6926.0, 10319.0, 80781.0 
GO:0001974 BP 1.42e-07   6/202    35/29107 D03 blood vessel remodeling                  94.0, 633.0, 2034.0, 2296.0, 2303.0, 2316.0 
GO:0010628 BP 2.25e-07  16/202   472/29107 D06 positive regulation of gene expression   59.0, 72.0, 654.0, 857.0, 2022.0, 2296.0, 2297.0, 2335.0, 2624.0, 6424.0, 6582.0, 9314.0, 10266.0, 11117.0, 27303.0, 64321.0 
GO:0090090 BP 4.05e-07   9/202   133/29107 D08 negative regulation of canonical Wnt signaling pathway 857.0, 2487.0, 3487.0, 3489.0, 4192.0, 6424.0, 27123.0, 27303.0, 64321.0 
GO:0008217 BP 4.27e-07   7/202    67/29107 D03 regulation of blood pressure             59.0, 94.0, 1278.0, 1909.0, 3043.0, 4881.0, 10266.0 
GO:0070527 BP 5.88e-07   6/202    44/29107 D05 platelet aggregation                     2316.0, 2335.0, 3043.0, 7414.0, 10398.0, 375033.0 
GO:0003151 BP 7.71e-07   6/202    46/29107 D03 outflow tract morphogenesis              2006.0, 2702.0, 6495.0, 6909.0, 6926.0, 64321.0 
GO:1905222 BP 1.31e-06   3/202     4/29107 D03 atrioventricular canal morphogenesis     2022.0, 6909.0, 6926.0 
GO:0007507 BP 1.42e-06  10/202   199/29107 D04 heart development                        94.0, 1281.0, 1909.0, 2296.0, 2303.0, 2335.0, 9260.0, 10266.0, 27129.0, 64321.0 
GO:0035050 BP 2.13e-06   4/202    14/29107 D05 embryonic heart tube development         2296.0, 2303.0, 6909.0, 64321.0 
GO:0001666 BP 2.46e-06   9/202   165/29107 D05 response to hypoxia                      94.0, 857.0, 1909.0, 2034.0, 4313.0, 5328.0, 7412.0, 10266.0, 93649.0 
GO:0097435 BP 2.89e-06   4/202    15/29107 D04 supramolecular fiber organization        1281.0, 1289.0, 4053.0, 4239.0 
GO:0045944 BP 3.00e-06  23/202  1107/29107 D11 positive regulation of transcription by RNA polymerase II 94.0, 653.0, 654.0, 1634.0, 2022.0, 2034.0, 2122.0, 2296.0, 2297.0, 2303.0, 2624.0, 3164.0, 3481.0, 4060.0, 4825.0, 6495.0, 6926.0, 7547.0, 9314.0, 9457.0, 10365.0, 64321.0, 93649.0 
GO:0001570 BP 3.44e-06   6/202    59/29107 D04 vasculogenesis                           857.0, 2022.0, 3791.0, 10266.0, 64321.0, 93649.0 
GO:0051145 BP 3.84e-06   4/202    16/29107 D05 smooth muscle cell differentiation       6909.0, 6926.0, 9096.0, 93649.0 
GO:0030154 BP 5.76e-06  16/202   606/29107 D03 cell differentiation                     857.0, 1305.0, 2122.0, 2296.0, 2297.0, 2303.0, 3339.0, 4091.0, 4192.0, 4256.0, 4825.0, 6424.0, 7545.0, 7547.0, 9260.0, 64321.0 
GO:0030335 BP 8.69e-06  10/202   244/29107 D07 positive regulation of cell migration    857.0, 1277.0, 2159.0, 3791.0, 4192.0, 4641.0, 5159.0, 5328.0, 56920.0, 57214.0 
GO:0008285 BP 9.55e-06  13/202   425/29107 D05 negative regulation of cell population proliferation 94.0, 653.0, 1545.0, 2487.0, 3489.0, 4091.0, 6424.0, 7041.0, 9314.0, 25959.0, 80781.0, 93649.0, 127435.0 
GO:0045893 BP 1.07e-05  16/202   637/29107 D10 positive regulation of transcription, DNA-templated 94.0, 1277.0, 2122.0, 2296.0, 2303.0, 4192.0, 6495.0, 7041.0, 7545.0, 7547.0, 9314.0, 10365.0, 11030.0, 64321.0, 93649.0, 253738.0 
GO:0045766 BP 1.23e-05   8/202   153/29107 D07 positive regulation of angiogenesis      94.0, 1545.0, 2022.0, 2624.0, 3791.0, 5740.0, 6237.0, 10266.0 
GO:0002042 BP 1.23e-05   4/202    21/29107 D09 cell migration involved in sprouting angiogenesis 3164.0, 3791.0, 79812.0, 161198.0 
GO:0001503 BP 1.63e-05   6/202    77/29107 D02 ossification                             653.0, 1277.0, 2303.0, 4256.0, 7123.0, 9260.0 
GO:0030512 BP 1.63e-05   6/202    77/29107 D08 negative regulation of transforming growth factor beta receptor signaling pathway 857.0, 4091.0, 7041.0, 11117.0, 54829.0, 94031.0 
GO:0009308 BP 1.80e-05   3/202     8/29107 D04 amine metabolic process                  7412.0, 8639.0, 11185.0 
GO:0048844 BP 1.80e-05   4/202    23/29107 D05 artery morphogenesis                     2022.0, 2296.0, 2303.0, 2702.0 
GO:0010862 BP 2.28e-05   5/202    49/29107 D10 positive regulation of pathway-restricted SMAD protein phosphorylation 94.0, 653.0, 654.0, 2022.0, 11030.0 
GO:0007519 BP 2.28e-05   5/202    49/29107 D06 skeletal muscle tissue development       857.0, 1634.0, 2006.0, 6495.0, 6840.0 
GO:0032964 BP 2.68e-05   3/202     9/29107 D03 collagen biosynthetic process            1277.0, 1289.0, 9697.0 
GO:0006936 BP 3.07e-05   6/202    86/29107 D04 muscle contraction                       800.0, 1674.0, 3270.0, 7169.0, 7402.0, 25802.0 
GO:0001958 BP 3.49e-05   4/202    27/29107 D04 endochondral ossification                654.0, 1277.0, 1305.0, 2296.0 
GO:0003272 BP 3.81e-05   3/202    10/29107 D03 endocardial cushion formation            653.0, 6909.0, 6926.0 
GO:0035987 BP 4.05e-05   4/202    28/29107 D04 endodermal cell differentiation          1295.0, 2335.0, 3909.0, 4313.0 
GO:0007179 BP 4.23e-05   6/202    91/29107 D08 transforming growth factor beta receptor signaling pathway 94.0, 1278.0, 1281.0, 2022.0, 4053.0, 4091.0 
GO:0071560 BP 4.78e-05   5/202    57/29107 D06 cellular response to transforming growth factor beta stimulus 94.0, 857.0, 1277.0, 5139.0, 7123.0 
GO:1902257 BP 4.79e-05   2/202     2/29107 D10 negative regulation of apoptotic process involved in outflow tract morphogenesis 2296.0, 2303.0 
GO:0072105 BP 4.79e-05   2/202     2/29107 D08 ureteric peristalsis                     6909.0, 6926.0 
GO:0030212 BP 5.22e-05   3/202    11/29107 D07 hyaluronan metabolic process             3698.0, 3699.0, 80760.0 
GO:0001569 BP 6.12e-05   4/202    31/29107 D07 branching involved in blood vessel morphogenesis 1909.0, 2022.0, 2303.0, 3791.0 
GO:0001946 BP 6.92e-05   3/202    12/29107 D03 lymphangiogenesis                        94.0, 2303.0, 161198.0 
GO:2001214 BP 6.92e-05   3/202    12/29107 D06 positive regulation of vasculogenesis    3791.0, 6237.0, 10266.0 
GO:0001947 BP 7.19e-05   5/202    62/29107 D07 heart looping                            2022.0, 6909.0, 6926.0, 7547.0, 64321.0 
GO:0035924 BP 7.87e-05   4/202    33/29107 D06 cellular response to vascular endothelial growth factor stimulus 3164.0, 3791.0, 7412.0, 10266.0 
GO:0001657 BP 7.87e-05   4/202    33/29107 D08 ureteric bud development                 2296.0, 2303.0, 4091.0, 6495.0 
GO:0008016 BP 7.87e-05   4/202    33/29107 D06 regulation of heart contraction          1674.0, 5350.0, 6909.0, 27129.0 
GO:0009888 BP 9.96e-05   4/202    35/29107 D03 tissue development                       3339.0, 3909.0, 3915.0, 10319.0 
GO:0010952 BP 1.13e-04   3/202    14/29107 D09 positive regulation of peptidase activity 857.0, 2335.0, 5118.0 
GO:0098609 BP 1.28e-04   7/202   159/29107 D03 cell-cell adhesion                       1305.0, 3909.0, 7148.0, 7373.0, 54751.0, 55243.0, 90952.0 
GO:0006939 BP 1.41e-04   3/202    15/29107 D05 smooth muscle contraction                1909.0, 4629.0, 6525.0 
GO:0035909 BP 1.41e-04   3/202    15/29107 D06 aorta morphogenesis                      5159.0, 6495.0, 6909.0 
GO:0071409 BP 1.43e-04   2/202     3/29107 D06 cellular response to cycloheximide       9314.0, 10365.0 
GO:0051615 BP 1.43e-04   2/202     3/29107 D07 histamine uptake                         6581.0, 6582.0 
GO:1905072 BP 1.43e-04   2/202     3/29107 D04 cardiac jelly development                6909.0, 6926.0 
GO:0060596 BP 1.43e-04   2/202     3/29107 D04 mammary placode formation                6909.0, 6926.0 
GO:0072530 BP 1.43e-04   2/202     3/29107 D05 purine-containing compound transmembrane transport 6581.0, 6582.0 
GO:0030509 BP 1.47e-04   5/202    72/29107 D08 BMP signaling pathway                    94.0, 653.0, 654.0, 2022.0, 4091.0 
GO:0001568 BP 1.53e-04   4/202    39/29107 D03 blood vessel development                 1277.0, 1278.0, 1289.0, 6926.0 
GO:0000122 BP 1.80e-04  17/202   894/29107 D11 negative regulation of transcription by RNA polymerase II 654.0, 857.0, 2296.0, 2303.0, 2624.0, 3090.0, 3481.0, 4825.0, 6495.0, 6909.0, 6926.0, 9096.0, 9314.0, 10365.0, 25959.0, 93166.0, 93649.0 
GO:0007165 BP 1.91e-04  19/202  1075/29107 D04 signal transduction                      94.0, 660.0, 1306.0, 1382.0, 1909.0, 2034.0, 3164.0, 3487.0, 3489.0, 4059.0, 4192.0, 4881.0, 4969.0, 5139.0, 5159.0, 5328.0, 8654.0, 29941.0, 222663.0 
GO:0060314 BP 2.08e-04   3/202    17/29107 D10 regulation of ryanodine-sensitive calcium-release channel activity 3270.0, 5350.0, 57158.0 
GO:0001892 BP 2.08e-04   3/202    17/29107 D05 embryonic placenta development           2034.0, 2624.0, 3481.0 
GO:0048738 BP 2.08e-04   3/202    17/29107 D06 cardiac muscle tissue development        653.0, 5350.0, 6909.0 
GO:0016525 BP 2.15e-04   6/202   122/29107 D08 negative regulation of angiogenesis      1634.0, 2296.0, 3339.0, 4881.0, 9314.0, 11117.0 
GO:0003203 BP 2.49e-04   3/202    18/29107 D05 endocardial cushion morphogenesis        94.0, 2022.0, 6909.0 
GO:0072144 BP 2.85e-04   2/202     4/29107 D05 glomerular mesangial cell development    59.0, 2303.0 
GO:0032275 BP 2.85e-04   2/202     4/29107 D10 luteinizing hormone secretion            2297.0, 6926.0 
GO:0062023 CC 4.06e-48  49/202   374/29107 D04 collagen-containing extracellular matrix 633.0, 1277.0, 1278.0, 1281.0, 1289.0, 1292.0, 1295.0, 1305.0, 1306.0, 1634.0, 2006.0, 2331.0, 2335.0, 3339.0, 3698.0, 3909.0, 3915.0, 3956.0, 4053.0, 4059.0, 4060.0, 4192.0, 4239.0, 4240.0, 4256.0, 4313.0, 4811.0, 4958.0, 4969.0, 5118.0, 5549.0, 6275.0, 7041.0, 7123.0, 7148.0, 7373.0, 7450.0, 10516.0, 11117.0, 54829.0, 64129.0, 79812.0, 80760.0, 80781.0, 83872.0, 85301.0, 127435.0, 161198.0, 170689.0 
GO:0005576 CC 9.25e-29  65/202  1854/29107 D02 extracellular region                     633.0, 730.0, 1277.0, 1278.0, 1281.0, 1289.0, 1292.0, 1295.0, 1305.0, 1306.0, 1634.0, 1953.0, 2006.0, 2159.0, 2316.0, 2331.0, 2335.0, 3043.0, 3075.0, 3339.0, 3481.0, 3487.0, 3489.0, 3671.0, 3698.0, 3699.0, 3791.0, 3909.0, 3915.0, 3956.0, 4053.0, 4059.0, 4060.0, 4192.0, 4239.0, 4240.0, 4313.0, 4811.0, 4854.0, 4958.0, 4969.0, 5118.0, 5328.0, 5549.0, 6275.0, 6948.0, 7035.0, 7123.0, 7148.0, 7373.0, 7414.0, 7450.0, 9358.0, 10319.0, 10516.0, 11117.0, 57214.0, 64129.0, 80760.0, 80781.0, 81792.0, 85301.0, 94031.0, 114905.0, 169611.0 
GO:0005615 CC 3.74e-28  62/202  1708/29107 D02 extracellular space                      59.0, 72.0, 633.0, 653.0, 654.0, 1277.0, 1278.0, 1281.0, 1289.0, 1292.0, 1295.0, 1305.0, 1306.0, 1634.0, 2022.0, 2159.0, 2331.0, 2335.0, 2487.0, 3043.0, 3075.0, 3339.0, 3481.0, 3487.0, 3489.0, 3915.0, 3956.0, 4053.0, 4060.0, 4239.0, 4240.0, 4313.0, 4958.0, 4969.0, 5118.0, 5328.0, 5549.0, 5740.0, 6275.0, 6424.0, 6948.0, 7035.0, 7123.0, 7148.0, 7373.0, 7412.0, 7450.0, 10516.0, 11117.0, 27123.0, 54757.0, 54829.0, 56241.0, 56265.0, 56920.0, 64129.0, 79812.0, 80781.0, 85301.0, 127435.0, 170689.0, 222663.0 
GO:0031012 CC 1.60e-24  27/202   245/29107 D03 extracellular matrix                     633.0, 1277.0, 1278.0, 1281.0, 1289.0, 1295.0, 1305.0, 1306.0, 2006.0, 2331.0, 2335.0, 4053.0, 4060.0, 4256.0, 5549.0, 7148.0, 7373.0, 7450.0, 10319.0, 10516.0, 54829.0, 57124.0, 80781.0, 81792.0, 85301.0, 169611.0, 170689.0 
GO:0070062 CC 1.08e-19  58/202  2169/29107 D06 extracellular exosome                    59.0, 72.0, 633.0, 730.0, 1278.0, 1292.0, 1306.0, 1382.0, 1674.0, 2316.0, 2335.0, 3043.0, 3075.0, 3339.0, 3671.0, 3698.0, 3699.0, 3909.0, 3915.0, 3956.0, 4053.0, 4059.0, 4060.0, 4240.0, 4256.0, 4629.0, 4641.0, 4811.0, 4825.0, 4958.0, 4969.0, 5118.0, 5328.0, 5549.0, 6237.0, 6275.0, 6582.0, 7123.0, 7148.0, 7402.0, 7412.0, 7414.0, 7431.0, 7450.0, 10516.0, 11117.0, 22837.0, 30846.0, 54587.0, 54757.0, 56241.0, 56920.0, 57124.0, 64129.0, 79083.0, 79812.0, 80781.0, 83872.0 
GO:0005788 CC 4.48e-15  21/202   306/29107 D05 endoplasmic reticulum lumen              1066.0, 1277.0, 1278.0, 1281.0, 1289.0, 1292.0, 1295.0, 1305.0, 1306.0, 2159.0, 2335.0, 3270.0, 3487.0, 3698.0, 3915.0, 3956.0, 4240.0, 7373.0, 54587.0, 80781.0, 85301.0 
GO:0005604 CC 4.13e-10  10/202    85/29107 D05 basement membrane                        1289.0, 2335.0, 3339.0, 3909.0, 3915.0, 4811.0, 10319.0, 79812.0, 80781.0, 83872.0 
GO:0043202 CC 1.25e-09  10/202    95/29107 D06 lysosomal lumen                          633.0, 1634.0, 2331.0, 3339.0, 4060.0, 4958.0, 4969.0, 5159.0, 5549.0, 6948.0 
GO:0005925 CC 6.58e-09  17/202   418/29107 D05 focal adhesion                           857.0, 1264.0, 2022.0, 2316.0, 3339.0, 5159.0, 5328.0, 6237.0, 6840.0, 7041.0, 7414.0, 7431.0, 9260.0, 9358.0, 54751.0, 90102.0, 91624.0 
GO:0005796 CC 4.46e-08   9/202   103/29107 D05 Golgi lumen                              633.0, 1634.0, 2159.0, 2331.0, 3339.0, 4060.0, 4958.0, 4969.0, 5549.0 
GO:0005581 CC 1.98e-07   7/202    60/29107 D02 collagen trimer                          1292.0, 1305.0, 7373.0, 8685.0, 11117.0, 80781.0, 114905.0 
GO:0030018 CC 3.33e-07   9/202   130/29107 D02 Z disc                                   845.0, 1674.0, 2316.0, 3270.0, 9260.0, 9457.0, 10398.0, 57158.0, 91624.0 
GO:0009986 CC 7.27e-07  17/202   581/29107 D02 cell surface                             94.0, 633.0, 2022.0, 3956.0, 4854.0, 5159.0, 5328.0, 6424.0, 7035.0, 7412.0, 8639.0, 9358.0, 10266.0, 54587.0, 57211.0, 170689.0, 222663.0 
GO:0071953 CC 3.26e-06   3/202     5/29107 D05 elastic fiber                            2006.0, 4239.0, 10516.0 
GO:0042383 CC 6.92e-06   7/202   101/29107 D04 sarcolemma                               633.0, 857.0, 1292.0, 1674.0, 7402.0, 7412.0, 7414.0 
GO:0015629 CC 9.33e-06  10/202   246/29107 D06 actin cytoskeleton                       800.0, 2316.0, 4641.0, 4854.0, 6525.0, 6840.0, 7169.0, 9260.0, 27129.0, 91624.0 
GO:0005886 CC 2.08e-05  55/202  4502/29107 D03 plasma membrane                          94.0, 660.0, 800.0, 857.0, 1305.0, 1909.0, 2022.0, 2159.0, 2316.0, 2706.0, 3339.0, 3779.0, 3791.0, 4059.0, 4313.0, 4641.0, 4811.0, 4854.0, 4881.0, 5159.0, 5328.0, 5729.0, 5787.0, 6237.0, 6345.0, 6581.0, 6582.0, 6840.0, 7035.0, 7041.0, 7402.0, 7412.0, 7431.0, 8639.0, 8685.0, 9358.0, 10266.0, 10990.0, 27198.0, 30846.0, 55243.0, 56241.0, 57101.0, 57158.0, 57211.0, 57214.0, 90102.0, 90952.0, 91624.0, 116535.0, 120425.0, 152273.0, 161291.0, 196883.0, 222663.0 
GO:0033018 CC 2.68e-05   3/202     9/29107 D06 sarcoplasmic reticulum lumen             845.0, 3270.0, 6345.0 
GO:0005584 CC 4.79e-05   2/202     2/29107 D04 collagen type I trimer                   1277.0, 1278.0 
GO:0005583 CC 4.79e-05   2/202     2/29107 D03 fibrillar collagen trimer                4060.0, 85301.0 
GO:0033017 CC 8.87e-05   4/202    34/29107 D05 sarcoplasmic reticulum membrane          845.0, 3270.0, 5350.0, 6345.0 
GO:0043235 CC 1.12e-04   8/202   209/29107 D02 receptor complex                         94.0, 2022.0, 3791.0, 4854.0, 4881.0, 5159.0, 5787.0, 10266.0 
GO:0005856 CC 1.23e-04  11/202   401/29107 D05 cytoskeleton                             800.0, 1264.0, 6525.0, 6876.0, 7041.0, 7402.0, 7414.0, 7431.0, 25802.0, 152273.0, 256949.0 
GO:0000785 CC 1.87e-04  18/202   984/29107 D02 chromatin                                1879.0, 2034.0, 2296.0, 2297.0, 2303.0, 3090.0, 3164.0, 4091.0, 4825.0, 6495.0, 6909.0, 6926.0, 9096.0, 9314.0, 10365.0, 64321.0, 93649.0, 253738.0 
GO:0005901 CC 1.90e-04   5/202    76/29107 D06 caveola                                  857.0, 5740.0, 7035.0, 30846.0, 112464.0 
GO:0005667 CC 5.02e-04   7/202   199/29107 D02 transcription regulator complex          2034.0, 2624.0, 3164.0, 6495.0, 6909.0, 9314.0, 64321.0 
GO:0005201 MF 7.06e-35  29/202   137/29107 D02 extracellular matrix structural constituent 633.0, 1277.0, 1278.0, 1281.0, 1289.0, 1295.0, 1305.0, 1306.0, 2006.0, 2335.0, 3909.0, 3915.0, 4053.0, 4060.0, 4239.0, 4240.0, 4256.0, 4811.0, 5118.0, 5549.0, 7148.0, 7373.0, 7450.0, 11117.0, 64129.0, 79812.0, 80781.0, 83872.0, 85301.0 
GO:0030021 MF 3.42e-16   9/202    16/29107 D03 extracellular matrix structural constituent conferring compression resistance 633.0, 1634.0, 2331.0, 3339.0, 4060.0, 4969.0, 5549.0, 54829.0, 127435.0 
GO:0030020 MF 3.60e-15  11/202    41/29107 D03 extracellular matrix structural constituent conferring tensile strength 1277.0, 1278.0, 1281.0, 1289.0, 1292.0, 1295.0, 1305.0, 1306.0, 7373.0, 80781.0, 85301.0 
GO:0005518 MF 3.18e-14  12/202    66/29107 D03 collagen binding                         1292.0, 1634.0, 2335.0, 4060.0, 4811.0, 5118.0, 7148.0, 7373.0, 7450.0, 54829.0, 57211.0, 127435.0 
GO:0005178 MF 1.55e-12  14/202   143/29107 D04 integrin binding                         1281.0, 1289.0, 2335.0, 3481.0, 3791.0, 3909.0, 4240.0, 7148.0, 7402.0, 7412.0, 7450.0, 9358.0, 10516.0, 120425.0 
GO:0005515 MF 1.64e-12 136/202 12418/29107 D02 protein binding                          94.0, 633.0, 653.0, 660.0, 800.0, 845.0, 857.0, 1264.0, 1277.0, 1278.0, 1281.0, 1289.0, 1292.0, 1295.0, 1305.0, 1382.0, 1545.0, 1634.0, 1674.0, 1879.0, 1909.0, 1953.0, 2006.0, 2022.0, 2034.0, 2122.0, 2159.0, 2296.0, 2303.0, 2316.0, 2335.0, 2487.0, 2624.0, 2702.0, 2706.0, 3043.0, 3075.0, 3090.0, 3164.0, 3270.0, 3339.0, 3481.0, 3487.0, 3489.0, 3791.0, 3956.0, 4053.0, 4059.0, 4060.0, 4091.0, 4192.0, 4239.0, 4256.0, 4313.0, 4629.0, 4641.0, 4854.0, 4969.0, 5118.0, 5139.0, 5159.0, 5328.0, 5332.0, 5350.0, 5729.0, 5740.0, 5787.0, 6237.0, 6275.0, 6424.0, 6495.0, 6581.0, 6840.0, 6876.0, 6909.0, 6926.0, 6948.0, 7041.0, 7148.0, 7402.0, 7414.0, 7431.0, 7450.0, 7545.0, 7547.0, 8639.0, 8654.0, 9096.0, 9260.0, 9314.0, 9457.0, 9697.0, 10266.0, 10365.0, 10516.0, 11030.0, 11117.0, 11185.0, 25959.0, 27123.0, 27129.0, 29941.0, 30846.0, 54587.0, 54751.0, 54757.0, 55194.0, 55243.0, 56241.0, 56920.0, 57101.0, 57124.0, 57158.0, 57214.0, 64129.0, 64321.0, 79083.0, 79812.0, 81792.0, 83872.0, 90102.0, 90952.0, 93166.0, 93649.0, 94031.0, 112464.0, 115572.0, 126669.0, 152273.0, 161198.0, 161291.0, 196883.0, 222663.0, 253827.0, 348093.0, 375033.0 
GO:0050840 MF 2.40e-11   8/202    30/29107 D02 extracellular matrix binding             633.0, 1634.0, 2006.0, 57124.0, 57211.0, 161198.0, 169611.0, 170689.0 
GO:0048407 MF 6.84e-09   5/202    11/29107 D04 platelet-derived growth factor binding   1277.0, 1278.0, 1281.0, 1289.0, 5159.0 
GO:0005509 MF 2.43e-08  21/202   704/29107 D05 calcium ion binding                      845.0, 1953.0, 2159.0, 2706.0, 3270.0, 3339.0, 4053.0, 4256.0, 4811.0, 4854.0, 5332.0, 6275.0, 7123.0, 8639.0, 10398.0, 10516.0, 30846.0, 54829.0, 57124.0, 83872.0, 222663.0 
GO:0008201 MF 2.53e-08  11/202   166/29107 D04 heparin binding                          1289.0, 1305.0, 2335.0, 3075.0, 4053.0, 4192.0, 5118.0, 5549.0, 7123.0, 7148.0, 170689.0 
GO:0030023 MF 2.76e-07   4/202     9/29107 D03 extracellular matrix constituent conferring elasticity 2006.0, 3915.0, 10516.0, 11117.0 
GO:0043236 MF 5.85e-07   5/202    24/29107 D03 laminin binding                          3956.0, 4059.0, 4811.0, 57211.0, 64129.0 
GO:0042802 MF 1.77e-06  28/202  1495/29107 D03 identical protein binding                857.0, 1277.0, 1278.0, 1674.0, 2022.0, 2303.0, 2335.0, 2706.0, 3075.0, 3164.0, 3489.0, 3791.0, 3956.0, 4091.0, 4854.0, 5350.0, 6275.0, 7169.0, 7431.0, 7450.0, 8639.0, 11117.0, 30846.0, 93166.0, 94031.0, 169611.0, 222663.0, 348093.0 
GO:0008307 MF 1.06e-05   5/202    42/29107 D02 structural constituent of muscle         4629.0, 6525.0, 7169.0, 10398.0, 91624.0 
GO:0003779 MF 1.66e-05  10/202   263/29107 D04 actin binding                            800.0, 1264.0, 6275.0, 6525.0, 7169.0, 7402.0, 7414.0, 9260.0, 25802.0, 79083.0 
GO:0016504 MF 3.81e-05   3/202    10/29107 D04 peptidase activator activity             857.0, 2335.0, 5118.0 
GO:0043565 MF 5.95e-05   9/202   246/29107 D05 sequence-specific DNA binding            2034.0, 2296.0, 2297.0, 2303.0, 3090.0, 6495.0, 6909.0, 6926.0, 7547.0 
GO:0001228 MF 7.28e-05  12/202   446/29107 D04 DNA-binding transcription activator activity, RNA polymerase II-specific 2034.0, 2122.0, 2296.0, 2297.0, 2303.0, 2624.0, 3164.0, 6495.0, 6926.0, 7547.0, 9314.0, 64321.0 
GO:0043394 MF 1.13e-04   3/202    14/29107 D03 proteoglycan binding                     1289.0, 2335.0, 4811.0 
GO:0051015 MF 1.41e-04   8/202   216/29107 D05 actin filament binding                   2316.0, 4629.0, 4641.0, 6840.0, 6876.0, 7169.0, 7402.0, 91624.0 
GO:0000978 MF 2.19e-04  20/202  1178/29107 D09 RNA polymerase II cis-regulatory region sequence-specific DNA binding 1879.0, 2034.0, 2122.0, 2296.0, 2297.0, 2303.0, 2624.0, 3090.0, 3164.0, 4825.0, 6495.0, 6909.0, 6926.0, 7545.0, 7547.0, 9096.0, 9314.0, 10365.0, 64321.0, 253738.0 
```
