## Supplementary material for "Transcriptional and genetic sex differences for schizophrenia across the dorsolateral prefrontal cortex, hippocampus, and caudate nucleus": Data S4: GO_analysis_module_salmon.txt

```
GO:0007267 BP 2.69e-09  18/395   228/29107 D03 cell-cell signaling                      148.0, 650.0, 651.0, 2250.0, 2709.0, 2796.0, 3574.0, 3624.0, 4908.0, 5100.0, 5125.0, 6910.0, 7253.0, 8321.0, 8829.0, 9037.0, 9607.0, 29953.0 
GO:0007411 BP 1.29e-08  15/395   170/29107 D04 axon guidance                            627.0, 1630.0, 2043.0, 2045.0, 4089.0, 5800.0, 6387.0, 7474.0, 8828.0, 8829.0, 9037.0, 9211.0, 23767.0, 84665.0, 133418.0 
GO:0007156 BP 4.82e-07  13/395   166/29107 D05 homophilic cell adhesion via plasma membrane adhesion molecules 5100.0, 26167.0, 56101.0, 56113.0, 56114.0, 56127.0, 64084.0, 64881.0, 79633.0, 84665.0, 133418.0, 221935.0, 222256.0 
GO:0007268 BP 1.50e-06  15/395   245/29107 D07 chemical synaptic transmission           1134.0, 3363.0, 3736.0, 5100.0, 6386.0, 6511.0, 6571.0, 8973.0, 9152.0, 9607.0, 23566.0, 26167.0, 30819.0, 55879.0, 56127.0 
GO:0003148 BP 1.54e-05   5/395    24/29107 D04 outflow tract septum morphogenesis       4089.0, 8828.0, 8829.0, 23414.0, 55742.0 
GO:0055010 BP 1.91e-05   5/395    25/29107 D06 ventricular cardiac muscle tissue morphogenesis 2280.0, 4625.0, 5629.0, 7139.0, 7168.0 
GO:0005886 CC 1.54e-10 111/395  4502/29107 D03 plasma membrane                          90.0, 148.0, 182.0, 476.0, 1134.0, 1612.0, 1630.0, 1687.0, 1832.0, 2043.0, 2045.0, 2239.0, 2260.0, 2273.0, 2537.0, 2693.0, 2740.0, 3363.0, 3482.0, 3556.0, 3676.0, 3679.0, 3736.0, 3763.0, 3815.0, 3824.0, 4023.0, 4277.0, 4887.0, 5100.0, 5581.0, 5737.0, 5800.0, 5912.0, 6340.0, 6386.0, 6445.0, 6511.0, 6533.0, 6549.0, 6571.0, 7039.0, 7201.0, 7253.0, 7292.0, 7474.0, 8321.0, 8324.0, 8434.0, 8496.0, 8828.0, 8829.0, 8973.0, 9037.0, 9152.0, 9262.0, 9445.0, 9454.0, 9466.0, 9497.0, 9630.0, 9747.0, 9948.0, 9966.0, 10149.0, 11001.0, 11252.0, 22865.0, 23566.0, 23630.0, 23765.0, 23767.0, 29953.0, 30819.0, 50487.0, 51289.0, 53944.0, 54329.0, 54734.0, 55240.0, 55244.0, 55283.0, 55742.0, 55879.0, 56288.0, 56704.0, 59339.0, 64106.0, 79633.0, 80731.0, 84570.0, 84665.0, 91584.0, 130399.0, 130576.0, 131034.0, 133418.0, 139189.0, 144195.0, 150372.0, 152831.0, 153579.0, 154664.0, 159371.0, 170850.0, 201134.0, 221935.0, 222256.0, 343450.0, 347404.0, 388121.0 
GO:0005887 CC 6.58e-10  50/395  1413/29107 D04 integral component of plasma membrane    90.0, 148.0, 182.0, 1134.0, 2043.0, 2045.0, 2260.0, 2740.0, 3363.0, 3482.0, 3556.0, 3736.0, 3815.0, 3824.0, 4887.0, 5100.0, 5737.0, 5793.0, 5800.0, 6340.0, 6511.0, 6533.0, 6571.0, 7201.0, 7253.0, 7292.0, 8973.0, 9152.0, 9466.0, 9966.0, 10149.0, 23566.0, 23765.0, 23767.0, 26167.0, 29953.0, 51289.0, 55879.0, 56101.0, 56113.0, 56114.0, 56127.0, 64106.0, 64881.0, 84570.0, 90139.0, 91584.0, 117532.0, 133418.0, 139378.0 
GO:0009986 CC 1.35e-07  26/395   581/29107 D02 cell surface                             411.0, 650.0, 1134.0, 1630.0, 2043.0, 2239.0, 2693.0, 3482.0, 3676.0, 3679.0, 3736.0, 4277.0, 7039.0, 7253.0, 7292.0, 7474.0, 8321.0, 8829.0, 9388.0, 10149.0, 27152.0, 27286.0, 57136.0, 64084.0, 150084.0, 100133941.0 
GO:0099055 CC 1.49e-07   8/395    45/29107 D06 integral component of postsynaptic membrane 148.0, 2043.0, 3736.0, 5100.0, 6533.0, 8828.0, 8829.0, 23767.0 
GO:0098978 CC 3.66e-06  17/395   333/29107 D04 glutamatergic synapse                    148.0, 793.0, 2043.0, 2045.0, 2239.0, 2693.0, 3556.0, 3736.0, 5100.0, 5800.0, 7474.0, 8828.0, 8829.0, 9211.0, 11252.0, 23767.0, 64084.0 
GO:0005576 CC 9.40e-06  49/395  1854/29107 D02 extracellular region                     182.0, 411.0, 627.0, 650.0, 1280.0, 1293.0, 2250.0, 2260.0, 2796.0, 2922.0, 3547.0, 3556.0, 3574.0, 3624.0, 4023.0, 4908.0, 5125.0, 5737.0, 5806.0, 5991.0, 6386.0, 6387.0, 7039.0, 7092.0, 7399.0, 7474.0, 8434.0, 8828.0, 9211.0, 9388.0, 9445.0, 9948.0, 10468.0, 10590.0, 23197.0, 23765.0, 50487.0, 55276.0, 83539.0, 84293.0, 84570.0, 130576.0, 139322.0, 153642.0, 170690.0, 203100.0, 285313.0, 338872.0, 387911.0 
GO:0099061 CC 4.56e-05   6/395    48/29107 D08 integral component of postsynaptic density membrane 1630.0, 2045.0, 5800.0, 22865.0, 64084.0, 388336.0 
GO:0016021 CC 4.72e-05  76/395  3525/29107 D03 integral component of membrane           224.0, 476.0, 1687.0, 2260.0, 2537.0, 2709.0, 2740.0, 3547.0, 3736.0, 4277.0, 5800.0, 5918.0, 6445.0, 6533.0, 6549.0, 7039.0, 7399.0, 8321.0, 8324.0, 8828.0, 9037.0, 9152.0, 9497.0, 9766.0, 9966.0, 10149.0, 10317.0, 10585.0, 23345.0, 26167.0, 50515.0, 50814.0, 54329.0, 54733.0, 55240.0, 55244.0, 55283.0, 56127.0, 56704.0, 56935.0, 57136.0, 59353.0, 64778.0, 79022.0, 79139.0, 79633.0, 80146.0, 80195.0, 80731.0, 83539.0, 84561.0, 84570.0, 84804.0, 84925.0, 91445.0, 116151.0, 132720.0, 135152.0, 139378.0, 144195.0, 147991.0, 150084.0, 150372.0, 151556.0, 152831.0, 153579.0, 154664.0, 159371.0, 163590.0, 170850.0, 219738.0, 221687.0, 221935.0, 222256.0, 343450.0, 548645.0 
GO:0045202 CC 4.83e-05  17/395   407/29107 D03 synapse                                  793.0, 1134.0, 2239.0, 3363.0, 3736.0, 6386.0, 6511.0, 8973.0, 9607.0, 10590.0, 23566.0, 26167.0, 30819.0, 55879.0, 56127.0, 133418.0, 221935.0 
GO:0043235 CC 1.45e-04  11/395   209/29107 D02 receptor complex                         90.0, 2043.0, 2045.0, 2260.0, 3815.0, 3824.0, 7253.0, 8829.0, 9466.0, 55879.0, 130399.0 
GO:0070062 CC 2.24e-04  50/395  2169/29107 D06 extracellular exosome                    411.0, 476.0, 635.0, 651.0, 793.0, 1293.0, 1832.0, 2184.0, 2239.0, 2632.0, 2745.0, 2936.0, 3017.0, 3482.0, 3676.0, 4645.0, 5742.0, 5793.0, 5800.0, 5912.0, 5918.0, 6340.0, 6386.0, 6387.0, 6472.0, 7474.0, 7511.0, 9037.0, 9445.0, 9630.0, 9948.0, 10006.0, 10096.0, 10149.0, 11001.0, 11252.0, 22949.0, 23541.0, 27163.0, 29953.0, 54039.0, 54810.0, 55276.0, 56101.0, 79633.0, 80146.0, 131034.0, 151556.0, 161436.0, 255252.0 
GO:0005515 MF 3.70e-11 234/395 12418/29107 D02 protein binding                          27.0, 90.0, 148.0, 182.0, 224.0, 476.0, 627.0, 650.0, 694.0, 744.0, 793.0, 1114.0, 1478.0, 1612.0, 1630.0, 1687.0, 1832.0, 1875.0, 1892.0, 2043.0, 2045.0, 2184.0, 2239.0, 2260.0, 2273.0, 2274.0, 2280.0, 2537.0, 2632.0, 2709.0, 2740.0, 2745.0, 2922.0, 3017.0, 3363.0, 3482.0, 3547.0, 3574.0, 3624.0, 3676.0, 3679.0, 3716.0, 3736.0, 3763.0, 3815.0, 3824.0, 4005.0, 4023.0, 4089.0, 4613.0, 4625.0, 4645.0, 4887.0, 4908.0, 5125.0, 5165.0, 5581.0, 5629.0, 5742.0, 5793.0, 5800.0, 5806.0, 5912.0, 5918.0, 5991.0, 6340.0, 6386.0, 6387.0, 6445.0, 6472.0, 6503.0, 6571.0, 6591.0, 6594.0, 6695.0, 6910.0, 7003.0, 7039.0, 7139.0, 7168.0, 7201.0, 7227.0, 7253.0, 7292.0, 7399.0, 7474.0, 7772.0, 8013.0, 8313.0, 8321.0, 8324.0, 8405.0, 8434.0, 8496.0, 8528.0, 8828.0, 8829.0, 8837.0, 8844.0, 8973.0, 9211.0, 9445.0, 9454.0, 9459.0, 9466.0, 9497.0, 9607.0, 9630.0, 9747.0, 9766.0, 9966.0, 10006.0, 10096.0, 10202.0, 10317.0, 10418.0, 10468.0, 10518.0, 10590.0, 10631.0, 10643.0, 10793.0, 10892.0, 10950.0, 11252.0, 11275.0, 11278.0, 22843.0, 22865.0, 22903.0, 22949.0, 22954.0, 23197.0, 23216.0, 23310.0, 23345.0, 23414.0, 23566.0, 23630.0, 23765.0, 23767.0, 25901.0, 25940.0, 26524.0, 27018.0, 27152.0, 27252.0, 27286.0, 29935.0, 30819.0, 50674.0, 50814.0, 51274.0, 51807.0, 53944.0, 54329.0, 54457.0, 54469.0, 54734.0, 54793.0, 54810.0, 55124.0, 55125.0, 55220.0, 55240.0, 55244.0, 55276.0, 55728.0, 55742.0, 55879.0, 56259.0, 56288.0, 56675.0, 56704.0, 56935.0, 56978.0, 57003.0, 57136.0, 57162.0, 59339.0, 59353.0, 63951.0, 63967.0, 64106.0, 64768.0, 64785.0, 64795.0, 65266.0, 79022.0, 79139.0, 79607.0, 79616.0, 79633.0, 79836.0, 80195.0, 84561.0, 84665.0, 85461.0, 90550.0, 91445.0, 92181.0, 92345.0, 115207.0, 115265.0, 116151.0, 121053.0, 127733.0, 131034.0, 132204.0, 134728.0, 139322.0, 139818.0, 147463.0, 150372.0, 152831.0, 159371.0, 163590.0, 167838.0, 170850.0, 200845.0, 203100.0, 219738.0, 221178.0, 221656.0, 221687.0, 222256.0, 338872.0, 339416.0, 387911.0, 388121.0, 388336.0, 642938.0, 100133941.0, 101928601.0 
GO:0047756 MF 9.82e-06   3/395     4/29107 D06 chondroitin 4-sulfotransferase activity  50515.0, 55501.0, 83539.0 
GO:0046872 MF 1.19e-05  57/395  2297/29107 D04 metal ion binding                        90.0, 411.0, 1280.0, 2184.0, 2273.0, 2274.0, 3268.0, 3676.0, 3679.0, 3716.0, 3815.0, 4005.0, 4089.0, 4285.0, 5581.0, 5742.0, 6511.0, 6591.0, 7772.0, 8828.0, 8829.0, 8844.0, 9152.0, 9630.0, 10418.0, 10585.0, 10631.0, 10793.0, 11278.0, 22843.0, 26137.0, 26524.0, 27018.0, 50487.0, 51274.0, 55124.0, 55240.0, 56978.0, 57494.0, 57507.0, 63951.0, 64795.0, 79836.0, 80032.0, 91445.0, 130399.0, 130497.0, 131034.0, 135152.0, 139189.0, 153642.0, 163223.0, 170690.0, 221687.0, 388523.0, 440519.0, 100287226.0 
GO:0005163 MF 2.43e-05   3/395     5/29107 D07 nerve growth factor receptor binding     627.0, 4908.0, 27018.0 
```
