## Supplementary material for "Transcriptional and genetic sex differences for schizophrenia across the dorsolateral prefrontal cortex, hippocampus, and caudate nucleus": Data S4: GO_analysis_module_skyblue.txt

```
GO:0098978 CC 3.31e-09  15/182   333/29107 D04 glutamatergic synapse                    814.0, 1948.0, 5063.0, 5577.0, 5602.0, 9456.0, 10160.0, 10368.0, 22986.0, 23236.0, 23426.0, 64854.0, 93664.0, 114798.0, 139065.0 
GO:0005886 CC 4.79e-07  55/182  4502/29107 D03 plasma membrane                          108.0, 155.0, 577.0, 783.0, 1816.0, 1944.0, 1948.0, 1950.0, 2556.0, 2892.0, 2915.0, 3730.0, 3938.0, 4072.0, 4233.0, 4254.0, 5063.0, 5067.0, 5099.0, 5577.0, 5579.0, 5602.0, 5899.0, 6000.0, 6546.0, 6664.0, 7473.0, 8454.0, 8455.0, 9456.0, 9495.0, 9856.0, 10098.0, 10178.0, 10368.0, 10633.0, 23026.0, 23171.0, 23208.0, 23426.0, 23705.0, 25849.0, 55068.0, 55915.0, 56899.0, 57172.0, 63982.0, 84063.0, 114798.0, 128674.0, 139065.0, 160728.0, 219771.0, 339390.0, 348980.0 
GO:0043197 CC 6.85e-07   9/182   157/29107 D06 dendritic spine                          2892.0, 5577.0, 6546.0, 9456.0, 9495.0, 10152.0, 10160.0, 23208.0, 56899.0 
GO:0030425 CC 1.57e-05  12/182   423/29107 D05 dendrite                                 108.0, 4133.0, 4763.0, 4856.0, 6546.0, 9456.0, 10160.0, 10368.0, 10858.0, 23208.0, 23426.0, 348980.0 
GO:0098794 CC 2.84e-05   6/182    94/29107 D02 postsynapse                              577.0, 814.0, 2556.0, 6546.0, 10858.0, 23236.0 
GO:0000139 CC 8.94e-05  13/182   587/29107 D05 Golgi membrane                           2131.0, 2650.0, 4121.0, 6252.0, 8128.0, 9348.0, 25849.0, 29906.0, 57172.0, 84912.0, 90161.0, 254887.0, 337876.0 
GO:0014069 CC 1.77e-04   8/182   248/29107 D04 postsynaptic density                     5063.0, 6546.0, 9201.0, 9456.0, 9495.0, 23208.0, 23426.0, 56899.0 
```
