## Supplementary material for "Transcriptional and genetic sex differences for schizophrenia across the dorsolateral prefrontal cortex, hippocampus, and caudate nucleus": Data S4: GO_analysis_module_steelblue.txt

```
GO:0005829 CC 4.55e-06  59/183  5293/29107 D02 cytosol                                  435.0, 994.0, 1523.0, 2582.0, 2645.0, 4661.0, 5143.0, 5394.0, 5526.0, 6002.0, 6300.0, 7410.0, 7791.0, 8310.0, 8986.0, 8996.0, 9681.0, 9715.0, 9814.0, 9909.0, 10014.0, 10188.0, 10235.0, 10603.0, 10809.0, 11076.0, 23037.0, 23066.0, 23113.0, 23254.0, 23263.0, 23293.0, 23294.0, 26086.0, 26232.0, 26469.0, 29911.0, 51257.0, 51332.0, 54795.0, 56623.0, 57553.0, 57558.0, 57659.0, 57690.0, 64718.0, 64780.0, 79661.0, 80169.0, 80263.0, 81620.0, 89849.0, 89958.0, 90678.0, 114757.0, 115703.0, 219931.0, 256281.0, 259173.0 
GO:0005515 MF 1.14e-09 119/183 12418/29107 D02 protein binding                          421.0, 435.0, 994.0, 1294.0, 1786.0, 1789.0, 1893.0, 2145.0, 2542.0, 2645.0, 3674.0, 3801.0, 4796.0, 4913.0, 5002.0, 5394.0, 5526.0, 5871.0, 6002.0, 6300.0, 6665.0, 6676.0, 7089.0, 7127.0, 7352.0, 7410.0, 7791.0, 8822.0, 8986.0, 8996.0, 9132.0, 9715.0, 9719.0, 9814.0, 10014.0, 10188.0, 10603.0, 10641.0, 10801.0, 10807.0, 10809.0, 11076.0, 22874.0, 23066.0, 23113.0, 23129.0, 23181.0, 23254.0, 23293.0, 23294.0, 23324.0, 23344.0, 25900.0, 25989.0, 26051.0, 26086.0, 26232.0, 26469.0, 28976.0, 29781.0, 29911.0, 51162.0, 51257.0, 54795.0, 54825.0, 54828.0, 54932.0, 55257.0, 55315.0, 55515.0, 55734.0, 56961.0, 57125.0, 57505.0, 57659.0, 57690.0, 57715.0, 57801.0, 63876.0, 64411.0, 64718.0, 64780.0, 79726.0, 79953.0, 80169.0, 80222.0, 81544.0, 81620.0, 81794.0, 81887.0, 83933.0, 84074.0, 84300.0, 84678.0, 84705.0, 84838.0, 84866.0, 84954.0, 89953.0, 89958.0, 90678.0, 114757.0, 115703.0, 116113.0, 124401.0, 140706.0, 147965.0, 149473.0, 150696.0, 219931.0, 256281.0, 259173.0, 283219.0, 283870.0, 284129.0, 340706.0, 375790.0, 388591.0, 729440.0 
```
