## Supplementary material for "Transcriptional and genetic sex differences for schizophrenia across the dorsolateral prefrontal cortex, hippocampus, and caudate nucleus": Data S4: GO_analysis_module_tan.txt

```
GO:0007268 BP 4.50e-11  21/406   245/29107 D07 chemical synaptic transmission           1392.0, 2257.0, 2554.0, 2559.0, 2561.0, 2567.0, 2571.0, 2572.0, 2897.0, 3356.0, 3361.0, 4852.0, 6623.0, 6750.0, 7804.0, 8001.0, 9177.0, 9990.0, 11245.0, 22987.0, 139411.0 
GO:1902476 BP 2.93e-07   9/406    65/29107 D08 chloride transmembrane transport         2554.0, 2559.0, 2561.0, 2567.0, 5172.0, 6557.0, 8001.0, 9990.0, 116369.0 
GO:0060078 BP 3.89e-06   6/406    31/29107 D04 regulation of postsynaptic membrane potential 153.0, 2554.0, 2559.0, 2561.0, 2567.0, 2897.0 
GO:0045202 CC 8.03e-10  25/406   407/29107 D03 synapse                                  794.0, 1392.0, 2257.0, 2554.0, 2559.0, 2561.0, 2567.0, 2895.0, 4852.0, 6509.0, 6547.0, 6750.0, 8001.0, 8470.0, 9177.0, 9990.0, 11245.0, 23768.0, 26230.0, 57144.0, 118427.0, 139411.0, 140689.0, 147381.0, 729993.0 
GO:0098978 CC 1.17e-08  21/406   333/29107 D04 glutamatergic synapse                    493.0, 1008.0, 1996.0, 2066.0, 2895.0, 3084.0, 3356.0, 6453.0, 6792.0, 8745.0, 10810.0, 23284.0, 27065.0, 27253.0, 57689.0, 80059.0, 84062.0, 140735.0, 147381.0, 347731.0, 729993.0 
GO:0098982 CC 2.26e-08  10/406    65/29107 D04 GABA-ergic synapse                       1008.0, 1012.0, 2066.0, 2554.0, 2561.0, 2567.0, 2596.0, 3084.0, 27253.0, 140689.0 
GO:0045211 CC 6.25e-07  12/406   139/29107 D05 postsynaptic membrane                    2066.0, 2559.0, 2567.0, 2895.0, 2897.0, 3778.0, 8001.0, 9177.0, 27065.0, 84062.0, 386617.0, 729993.0 
GO:0043005 CC 1.60e-06  18/406   339/29107 D04 neuron projection                        493.0, 794.0, 817.0, 1012.0, 1641.0, 2554.0, 2559.0, 2561.0, 2567.0, 4345.0, 4644.0, 4988.0, 8001.0, 8874.0, 9177.0, 22987.0, 23768.0, 84062.0 
GO:0043204 CC 2.44e-06  12/406   158/29107 D02 perikaryon                               1392.0, 1393.0, 1996.0, 2026.0, 2596.0, 3361.0, 4988.0, 5274.0, 6547.0, 8001.0, 9312.0, 26230.0 
GO:0005887 CC 2.22e-05  40/406  1413/29107 D04 integral component of plasma membrane    153.0, 493.0, 1812.0, 2066.0, 2554.0, 2559.0, 2561.0, 2567.0, 2830.0, 2895.0, 2897.0, 3084.0, 3356.0, 3361.0, 4325.0, 4345.0, 4988.0, 5172.0, 5733.0, 5961.0, 6509.0, 6547.0, 8001.0, 8745.0, 8808.0, 9177.0, 9369.0, 9752.0, 9990.0, 10154.0, 11086.0, 11245.0, 23284.0, 23768.0, 27253.0, 56143.0, 116369.0, 285601.0, 338557.0, 353189.0 
GO:0005886 CC 4.17e-05  94/406  4502/29107 D03 plasma membrane                          153.0, 493.0, 956.0, 1008.0, 1012.0, 1016.0, 1812.0, 2026.0, 2066.0, 2554.0, 2559.0, 2561.0, 2567.0, 2571.0, 2572.0, 2596.0, 2830.0, 2895.0, 2897.0, 3356.0, 3361.0, 3778.0, 4160.0, 4325.0, 4345.0, 4988.0, 5058.0, 5172.0, 5733.0, 5801.0, 5865.0, 6092.0, 6453.0, 6509.0, 6547.0, 6557.0, 7804.0, 8001.0, 8470.0, 8745.0, 8808.0, 9077.0, 9156.0, 9177.0, 9185.0, 9223.0, 9270.0, 9312.0, 9369.0, 9929.0, 9990.0, 10154.0, 10825.0, 10928.0, 11069.0, 11086.0, 11245.0, 22987.0, 23768.0, 24145.0, 26246.0, 30820.0, 53353.0, 54769.0, 54842.0, 55359.0, 57144.0, 57369.0, 57512.0, 57689.0, 64283.0, 65981.0, 80196.0, 81466.0, 84062.0, 116369.0, 117155.0, 137970.0, 138050.0, 139411.0, 140735.0, 161357.0, 163882.0, 201780.0, 219790.0, 260425.0, 284521.0, 285601.0, 338557.0, 353189.0, 387680.0, 391190.0, 391191.0, 391192.0 
GO:0098794 CC 5.23e-05   8/406    94/29107 D02 postsynapse                              2554.0, 2559.0, 2567.0, 6547.0, 8874.0, 9118.0, 10810.0, 140735.0 
GO:0099061 CC 5.31e-05   6/406    48/29107 D08 integral component of postsynaptic density membrane 2066.0, 2895.0, 57689.0, 80059.0, 347731.0, 729993.0 
GO:0030425 CC 1.08e-04  17/406   423/29107 D05 dendrite                                 794.0, 1393.0, 1996.0, 2596.0, 3356.0, 3361.0, 4988.0, 5058.0, 6509.0, 6547.0, 7804.0, 8001.0, 8470.0, 9312.0, 27065.0, 30820.0, 57795.0 
GO:1902711 CC 1.22e-04   4/406    19/29107 D04 GABA-A receptor complex                  2554.0, 2559.0, 2561.0, 2567.0 
GO:0043025 CC 1.58e-04  15/406   355/29107 D03 neuronal cell body                       3356.0, 3800.0, 4345.0, 5153.0, 5274.0, 6453.0, 6509.0, 6547.0, 6623.0, 6750.0, 7804.0, 8470.0, 8874.0, 9312.0, 57795.0 
GO:0008328 CC 1.94e-04   2/406     2/29107 D06 ionotropic glutamate receptor complex    2895.0, 729993.0 
GO:0016528 CC 2.13e-04   3/406     9/29107 D03 sarcoplasm                               6547.0, 22927.0, 84062.0 
GO:1904315 MF 4.73e-06   6/406    32/29107 D10 transmitter-gated ion channel activity involved in regulation of postsynaptic membrane potential 2554.0, 2559.0, 2561.0, 2567.0, 2895.0, 2897.0 
GO:0005237 MF 1.14e-05   4/406    11/29107 D09 inhibitory extracellular ligand-gated ion channel activity 2554.0, 2559.0, 2561.0, 2567.0 
GO:0030594 MF 1.61e-05   8/406    80/29107 D03 neurotransmitter receptor activity       2554.0, 2559.0, 2561.0, 2567.0, 3356.0, 3361.0, 8001.0, 9177.0 
GO:0022851 MF 2.41e-05   4/406    13/29107 D10 GABA-gated chloride ion channel activity 2554.0, 2559.0, 2561.0, 2567.0 
GO:0005254 MF 3.06e-05   7/406    64/29107 D07 chloride channel activity                2554.0, 2559.0, 2561.0, 2567.0, 6509.0, 8001.0, 116369.0 
```
