## Supplementary material for "Transcriptional and genetic sex differences for schizophrenia across the dorsolateral prefrontal cortex, hippocampus, and caudate nucleus": Data S4: GO_analysis_module_turquoise.txt

```
GO:0007399 BP 3.52e-12 57/1844   328/29107 D04 nervous system development               43.0, 134.0, 321.0, 1128.0, 1271.0, 1639.0, 1826.0, 1995.0, 2048.0, 2675.0, 2889.0, 2931.0, 2937.0, 3785.0, 3984.0, 4209.0, 4486.0, 4681.0, 4900.0, 5026.0, 5050.0, 5097.0, 5528.0, 5623.0, 6597.0, 6598.0, 6601.0, 6602.0, 6687.0, 8193.0, 8220.0, 8861.0, 9094.0, 9148.0, 9253.0, 9542.0, 9759.0, 10280.0, 10297.0, 10523.0, 10570.0, 10612.0, 23098.0, 50861.0, 55201.0, 55626.0, 55715.0, 56135.0, 56140.0, 57787.0, 79064.0, 80023.0, 84878.0, 89796.0, 93185.0, 146713.0, 100532736.0 
GO:0045892 BP 1.25e-10 76/1844   548/29107 D10 negative regulation of transcription, DNA-templated 166.0, 605.0, 863.0, 1408.0, 1487.0, 3159.0, 3607.0, 4152.0, 4204.0, 4221.0, 4294.0, 4861.0, 5119.0, 5155.0, 5195.0, 5914.0, 6597.0, 6601.0, 6714.0, 6839.0, 7067.0, 7290.0, 7293.0, 7329.0, 7727.0, 8193.0, 8242.0, 8535.0, 8841.0, 8861.0, 8864.0, 9572.0, 9612.0, 9647.0, 9682.0, 9759.0, 10514.0, 10522.0, 10614.0, 10856.0, 11007.0, 22955.0, 23119.0, 23152.0, 24149.0, 25988.0, 26013.0, 50943.0, 51085.0, 51341.0, 51655.0, 55809.0, 55929.0, 57680.0, 57761.0, 57805.0, 64375.0, 79039.0, 79697.0, 79831.0, 80139.0, 81559.0, 83746.0, 84148.0, 84215.0, 112939.0, 115950.0, 124790.0, 144097.0, 153090.0, 155054.0, 155061.0, 162989.0, 221937.0, 283248.0, 387893.0 
GO:0016567 BP 2.06e-08 64/1844   479/29107 D09 protein ubiquitination                   408.0, 899.0, 997.0, 1840.0, 5347.0, 6923.0, 7317.0, 7332.0, 8078.0, 8924.0, 9040.0, 9820.0, 9862.0, 10075.0, 10273.0, 10296.0, 10422.0, 10489.0, 23038.0, 23295.0, 23338.0, 23352.0, 26233.0, 26262.0, 26270.0, 51619.0, 51665.0, 54461.0, 55128.0, 55298.0, 55527.0, 55743.0, 55823.0, 57574.0, 57617.0, 57799.0, 63891.0, 64320.0, 64410.0, 64777.0, 65264.0, 79102.0, 79176.0, 81559.0, 84231.0, 84461.0, 84900.0, 90379.0, 92714.0, 92979.0, 93611.0, 116138.0, 140459.0, 142678.0, 144699.0, 149603.0, 196403.0, 253980.0, 282808.0, 283450.0, 339451.0, 344558.0, 553115.0, 727800.0 
GO:0006914 BP 2.25e-08 27/1844   127/29107 D04 autophagy                                738.0, 1813.0, 2629.0, 4943.0, 6794.0, 8408.0, 9001.0, 9392.0, 9711.0, 9919.0, 23192.0, 23274.0, 23339.0, 23400.0, 23647.0, 25851.0, 53917.0, 54472.0, 55201.0, 55626.0, 55823.0, 56834.0, 56893.0, 57617.0, 79142.0, 84219.0, 140775.0 
GO:0006468 BP 5.93e-08 61/1844   460/29107 D07 protein phosphorylation                  156.0, 613.0, 1025.0, 1453.0, 1455.0, 1487.0, 1613.0, 2011.0, 2475.0, 2580.0, 2870.0, 2931.0, 3706.0, 3984.0, 4145.0, 4882.0, 5127.0, 5155.0, 5164.0, 5261.0, 5293.0, 5347.0, 5566.0, 5590.0, 5595.0, 5914.0, 6046.0, 6794.0, 7786.0, 8408.0, 8558.0, 9024.0, 9088.0, 9149.0, 9344.0, 9578.0, 10290.0, 10295.0, 10494.0, 10922.0, 22983.0, 23139.0, 23178.0, 23476.0, 23552.0, 56924.0, 57761.0, 57787.0, 65268.0, 79705.0, 83694.0, 83931.0, 84446.0, 84630.0, 90956.0, 114783.0, 126520.0, 140901.0, 157285.0, 167359.0, 203054.0 
GO:0006338 BP 1.36e-07 23/1844   105/29107 D05 chromatin remodeling                     1107.0, 3054.0, 6046.0, 6597.0, 6598.0, 6601.0, 6602.0, 6604.0, 8242.0, 9675.0, 9682.0, 9759.0, 10856.0, 22880.0, 22955.0, 23030.0, 23476.0, 50943.0, 51341.0, 53615.0, 55011.0, 57459.0, 57680.0 
GO:0035176 BP 4.82e-07 15/1844    52/29107 D02 social behavior                          1141.0, 1855.0, 2475.0, 2894.0, 4204.0, 5413.0, 7349.0, 9379.0, 22941.0, 23152.0, 23542.0, 54413.0, 57521.0, 57680.0, 85358.0 
GO:0032436 BP 1.37e-06 18/1844    78/29107 D11 positive regulation of proteasomal ubiquitin-dependent protein catabolic process 863.0, 1453.0, 1855.0, 2629.0, 2931.0, 5347.0, 5886.0, 6923.0, 8078.0, 10273.0, 10444.0, 23640.0, 55743.0, 57761.0, 65992.0, 79016.0, 85409.0, 344558.0 
GO:0007420 BP 1.61e-06 36/1844   241/29107 D04 brain development                        357.0, 2016.0, 2475.0, 2902.0, 2905.0, 4221.0, 5050.0, 5089.0, 5463.0, 7917.0, 8775.0, 9001.0, 9114.0, 9148.0, 9600.0, 9739.0, 9751.0, 10058.0, 10458.0, 10844.0, 22983.0, 23054.0, 23152.0, 28964.0, 53615.0, 55201.0, 56848.0, 56917.0, 57647.0, 57680.0, 63925.0, 80714.0, 84277.0, 85446.0, 90780.0, 339451.0 
GO:0048167 BP 1.72e-06 14/1844    50/29107 D07 regulation of synaptic plasticity        575.0, 2902.0, 2905.0, 3706.0, 4130.0, 4137.0, 5914.0, 5923.0, 6376.0, 7425.0, 10458.0, 11178.0, 57338.0, 84446.0 
GO:0043161 BP 1.93e-06 28/1844   166/29107 D09 proteasome-mediated ubiquitin-dependent protein catabolic process 408.0, 997.0, 2629.0, 2931.0, 5704.0, 5714.0, 5886.0, 6047.0, 9491.0, 10075.0, 10273.0, 10277.0, 10296.0, 10612.0, 23510.0, 54461.0, 54476.0, 54620.0, 55658.0, 55968.0, 64777.0, 79734.0, 84861.0, 84937.0, 116138.0, 116988.0, 149603.0, 253980.0 
GO:0018105 BP 3.11e-06 28/1844   170/29107 D09 peptidyl-serine phosphorylation          156.0, 1453.0, 1455.0, 1609.0, 2011.0, 2475.0, 2931.0, 4294.0, 5155.0, 5310.0, 5347.0, 5566.0, 5590.0, 5595.0, 6714.0, 7786.0, 8408.0, 9024.0, 9149.0, 22983.0, 23031.0, 23139.0, 84446.0, 84630.0, 139728.0, 282974.0, 375449.0, 388228.0 
GO:0006364 BP 3.33e-06 22/1844   116/29107 D09 rRNA processing                          6839.0, 8568.0, 9136.0, 10248.0, 22984.0, 23223.0, 23481.0, 27341.0, 50628.0, 54512.0, 54555.0, 54663.0, 55011.0, 56342.0, 56915.0, 57418.0, 65083.0, 79039.0, 79050.0, 79863.0, 92856.0, 317781.0 
GO:0030036 BP 5.90e-06 27/1844   166/29107 D06 actin cytoskeleton organization          87.0, 118.0, 1072.0, 2039.0, 3706.0, 3984.0, 5881.0, 6710.0, 6711.0, 6712.0, 6722.0, 7016.0, 9344.0, 9826.0, 9828.0, 10391.0, 11151.0, 11188.0, 22885.0, 23396.0, 23647.0, 54434.0, 57591.0, 57731.0, 261734.0, 339451.0, 440073.0 
GO:0007409 BP 6.12e-06 17/1844    78/29107 D09 axonogenesis                             322.0, 575.0, 1813.0, 4130.0, 5864.0, 6794.0, 9024.0, 9253.0, 9344.0, 10211.0, 10458.0, 55201.0, 57731.0, 65078.0, 80128.0, 84446.0, 84628.0 
GO:0007010 BP 8.65e-06 24/1844   141/29107 D05 cytoskeleton organization                1072.0, 2039.0, 2859.0, 5064.0, 6710.0, 6711.0, 6712.0, 8506.0, 9203.0, 9578.0, 10296.0, 10841.0, 22983.0, 23031.0, 23139.0, 23363.0, 29993.0, 51517.0, 56924.0, 57610.0, 57731.0, 84926.0, 85369.0, 375449.0 
GO:0045944 BP 1.29e-05 107/1844  1107/29107 D11 positive regulation of transcription by RNA polymerase II 322.0, 326.0, 408.0, 1025.0, 1387.0, 1628.0, 1813.0, 1855.0, 2649.0, 2902.0, 2931.0, 2962.0, 3054.0, 3159.0, 3265.0, 3607.0, 4004.0, 4097.0, 4157.0, 4204.0, 4209.0, 4221.0, 4842.0, 4862.0, 5089.0, 5300.0, 5310.0, 5595.0, 5798.0, 5914.0, 6047.0, 6256.0, 6257.0, 6297.0, 6376.0, 6497.0, 6548.0, 6597.0, 6598.0, 6721.0, 6722.0, 6829.0, 6919.0, 6942.0, 7008.0, 7030.0, 7067.0, 7349.0, 7391.0, 8085.0, 8193.0, 8517.0, 8841.0, 8861.0, 8943.0, 9572.0, 9759.0, 9889.0, 10589.0, 10856.0, 22885.0, 23054.0, 23060.0, 23082.0, 23125.0, 23373.0, 23476.0, 23558.0, 25803.0, 25988.0, 26205.0, 26523.0, 26993.0, 27043.0, 50943.0, 51042.0, 51085.0, 51157.0, 51621.0, 55809.0, 56917.0, 57178.0, 57591.0, 57623.0, 57680.0, 63925.0, 63977.0, 64763.0, 65992.0, 79759.0, 83637.0, 84148.0, 84656.0, 84969.0, 130557.0, 136051.0, 148979.0, 153090.0, 155061.0, 161882.0, 168620.0, 170463.0, 200424.0, 201163.0, 219541.0, 284358.0, 100125288.0 
GO:0007269 BP 1.30e-05  9/1844    25/29107 D08 neurotransmitter secretion               1855.0, 5799.0, 8224.0, 8541.0, 9379.0, 9751.0, 11255.0, 64130.0, 84446.0 
GO:2000463 BP 1.30e-05  9/1844    25/29107 D08 positive regulation of excitatory postsynaptic potential 1855.0, 2902.0, 5590.0, 10458.0, 54413.0, 54434.0, 57555.0, 85358.0, 112755.0 
GO:0045893 BP 1.58e-05 69/1844   637/29107 D10 positive regulation of transcription, DNA-templated 87.0, 322.0, 326.0, 1387.0, 1840.0, 3054.0, 3104.0, 3159.0, 3607.0, 3757.0, 4150.0, 4842.0, 4862.0, 5155.0, 5605.0, 5914.0, 6047.0, 6182.0, 6256.0, 6257.0, 6597.0, 6601.0, 6604.0, 6714.0, 6878.0, 7030.0, 7332.0, 7786.0, 7862.0, 8721.0, 8864.0, 9149.0, 9572.0, 9759.0, 9826.0, 9862.0, 10025.0, 10084.0, 10474.0, 10498.0, 10522.0, 10743.0, 10847.0, 23054.0, 23326.0, 23476.0, 23558.0, 24149.0, 25988.0, 50943.0, 51085.0, 51282.0, 54870.0, 55809.0, 56970.0, 57106.0, 57680.0, 57805.0, 59269.0, 64210.0, 79831.0, 80142.0, 80714.0, 84148.0, 84289.0, 84905.0, 149603.0, 221937.0, 345222.0 
GO:0007416 BP 1.75e-05 14/1844    60/29107 D06 synapse assembly                         43.0, 1813.0, 1826.0, 4204.0, 6712.0, 9379.0, 9806.0, 22941.0, 23363.0, 28988.0, 54413.0, 57555.0, 84623.0, 85358.0 
GO:0000122 BP 2.55e-05 89/1844   894/29107 D11 negative regulation of transcription by RNA polymerase II 166.0, 322.0, 896.0, 1107.0, 1387.0, 1408.0, 1487.0, 1788.0, 1822.0, 2063.0, 2649.0, 3054.0, 3607.0, 4004.0, 4150.0, 4204.0, 4221.0, 4335.0, 4861.0, 5347.0, 5463.0, 5914.0, 6256.0, 6497.0, 6597.0, 6721.0, 6829.0, 6839.0, 7067.0, 7329.0, 7466.0, 7727.0, 8535.0, 8841.0, 8861.0, 8864.0, 9093.0, 9572.0, 9612.0, 9759.0, 10522.0, 10589.0, 10614.0, 10637.0, 10919.0, 22980.0, 23038.0, 23119.0, 23309.0, 23466.0, 23492.0, 25803.0, 25988.0, 26145.0, 26155.0, 50943.0, 51085.0, 51341.0, 51523.0, 51684.0, 53615.0, 54531.0, 55929.0, 57459.0, 57680.0, 57727.0, 57761.0, 79595.0, 79759.0, 83482.0, 84759.0, 84878.0, 84934.0, 92595.0, 112939.0, 122953.0, 124790.0, 146540.0, 148979.0, 153090.0, 155054.0, 155061.0, 161882.0, 201163.0, 221937.0, 339344.0, 387893.0, 390598.0, 100125288.0 
GO:0048812 BP 3.15e-05 14/1844    63/29107 D08 neuron projection morphogenesis          135.0, 4681.0, 7477.0, 8506.0, 9344.0, 23380.0, 28988.0, 29993.0, 55201.0, 63925.0, 84623.0, 153090.0, 222950.0, 100532736.0 
GO:0016241 BP 5.12e-05 12/1844    50/29107 D07 regulation of macroautophagy             527.0, 823.0, 826.0, 2475.0, 2597.0, 2629.0, 5566.0, 9114.0, 23265.0, 23400.0, 155066.0, 254122.0 
GO:0050790 BP 5.22e-05 49/1844   426/29107 D03 regulation of catalytic activity         396.0, 482.0, 823.0, 2664.0, 2962.0, 5518.0, 5528.0, 5709.0, 5864.0, 6904.0, 7862.0, 8131.0, 8498.0, 8729.0, 8818.0, 8924.0, 9024.0, 9093.0, 9265.0, 9605.0, 9826.0, 9828.0, 10113.0, 10300.0, 10531.0, 10811.0, 10893.0, 10900.0, 28964.0, 28988.0, 29098.0, 50649.0, 60626.0, 80728.0, 84315.0, 84364.0, 84464.0, 84988.0, 85442.0, 116983.0, 116987.0, 116988.0, 119016.0, 140885.0, 163688.0, 390637.0, 414189.0, 414918.0, 440073.0 
GO:0007088 BP 5.30e-05  8/1844    23/29107 D07 regulation of mitotic nuclear division   1613.0, 5300.0, 9088.0, 9820.0, 23363.0, 26013.0, 54461.0, 57026.0 
GO:0031122 BP 5.57e-05 11/1844    43/29107 D07 cytoplasmic microtubule organization     1639.0, 1855.0, 4137.0, 7283.0, 10844.0, 25999.0, 27175.0, 50861.0, 57662.0, 79187.0, 85378.0 
GO:0043967 BP 5.64e-05 10/1844    36/29107 D12 histone H4 acetylation                   322.0, 8295.0, 10474.0, 10856.0, 23326.0, 26038.0, 55929.0, 57634.0, 79903.0, 84289.0 
GO:0006337 BP 6.92e-05  7/1844    18/29107 D07 nucleosome disassembly                   3159.0, 6597.0, 6598.0, 6601.0, 6602.0, 6604.0, 83743.0 
GO:1901097 BP 7.62e-05  4/1844     5/29107 D09 negative regulation of autophagosome maturation 9711.0, 23274.0, 56893.0, 79142.0 
GO:0060079 BP 7.93e-05 13/1844    60/29107 D05 excitatory postsynaptic potential        134.0, 135.0, 1141.0, 1813.0, 2902.0, 2905.0, 2931.0, 4204.0, 4355.0, 5026.0, 23542.0, 57053.0, 124925.0 
GO:0043162 BP 1.04e-04  7/1844    19/29107 D09 ubiquitin-dependent protein catabolic process via the multivesicular body sorting pathway 25930.0, 27183.0, 51271.0, 55048.0, 55658.0, 79720.0, 155382.0 
GO:0007613 BP 1.15e-04 15/1844    79/29107 D06 memory                                   41.0, 1141.0, 3675.0, 4130.0, 4137.0, 6833.0, 8704.0, 10347.0, 23152.0, 23373.0, 50801.0, 56924.0, 57338.0, 85358.0, 100132074.0 
GO:0034067 BP 1.51e-04  7/1844    20/29107 D06 protein localization to Golgi apparatus  1453.0, 2580.0, 8729.0, 23299.0, 23363.0, 55690.0, 79567.0 
GO:1904263 BP 1.51e-04  7/1844    20/29107 D09 positive regulation of TORC1 signaling   23274.0, 55011.0, 55593.0, 56834.0, 84861.0, 90809.0, 201163.0 
GO:0030010 BP 1.55e-04  9/1844    33/29107 D03 establishment of cell polarity           2011.0, 5310.0, 5590.0, 6794.0, 9024.0, 9826.0, 23625.0, 55083.0, 84446.0 
GO:0018107 BP 1.59e-04 13/1844    64/29107 D09 peptidyl-threonine phosphorylation       156.0, 2011.0, 2475.0, 2931.0, 4294.0, 5566.0, 7786.0, 8408.0, 8558.0, 9149.0, 9578.0, 84630.0, 388228.0 
GO:0050911 BP 1.63e-10  1/1844   401/29107 D05 detection of chemical stimulus involved in sensory perception of smell 338755.0 
GO:0035195 BP 1.75e-10  5/1844   557/29107 D09 gene silencing by miRNA                  406924.0, 574038.0, 100126343.0, 100302149.0, 106660606.0 
GO:0006396 BP 7.49e-05  9/1844   422/29107 D07 RNA processing                           1659.0, 10523.0, 79039.0, 161931.0, 162989.0, 100033603.0, 100033799.0, 100033801.0, 100033811.0 
GO:0005654 CC 1.54e-45 458/1844  3805/29107 D02 nucleoplasm                              118.0, 322.0, 402.0, 408.0, 863.0, 896.0, 997.0, 1025.0, 1107.0, 1387.0, 1453.0, 1487.0, 1613.0, 1659.0, 1677.0, 1788.0, 1801.0, 1819.0, 1822.0, 1840.0, 2011.0, 2048.0, 2063.0, 2068.0, 2071.0, 2475.0, 2649.0, 2802.0, 2817.0, 2821.0, 2873.0, 2962.0, 2975.0, 3054.0, 3159.0, 3265.0, 3276.0, 3291.0, 3508.0, 3607.0, 3619.0, 3667.0, 3704.0, 4004.0, 4097.0, 4152.0, 4204.0, 4209.0, 4221.0, 4282.0, 4298.0, 4335.0, 4350.0, 4353.0, 4665.0, 4798.0, 4839.0, 4842.0, 4862.0, 4968.0, 5064.0, 5097.0, 5141.0, 5164.0, 5252.0, 5300.0, 5347.0, 5361.0, 5426.0, 5430.0, 5434.0, 5496.0, 5499.0, 5524.0, 5528.0, 5536.0, 5546.0, 5566.0, 5595.0, 5704.0, 5709.0, 5714.0, 5875.0, 5883.0, 5886.0, 5905.0, 5914.0, 5989.0, 6046.0, 6047.0, 6256.0, 6257.0, 6497.0, 6548.0, 6597.0, 6598.0, 6601.0, 6602.0, 6604.0, 6618.0, 6621.0, 6714.0, 6721.0, 6722.0, 6794.0, 6829.0, 6830.0, 6835.0, 6839.0, 6874.0, 6878.0, 6919.0, 6923.0, 6942.0, 6949.0, 7030.0, 7067.0, 7086.0, 7156.0, 7290.0, 7317.0, 7329.0, 7332.0, 7343.0, 7391.0, 7564.0, 7625.0, 7727.0, 7732.0, 7862.0, 7916.0, 7917.0, 8085.0, 8178.0, 8242.0, 8266.0, 8270.0, 8295.0, 8438.0, 8498.0, 8517.0, 8535.0, 8563.0, 8566.0, 8570.0, 8704.0, 8721.0, 8841.0, 8861.0, 8864.0, 8904.0, 8924.0, 8971.0, 9040.0, 9088.0, 9136.0, 9149.0, 9203.0, 9265.0, 9277.0, 9284.0, 9344.0, 9491.0, 9572.0, 9612.0, 9682.0, 9687.0, 9711.0, 9727.0, 9739.0, 9759.0, 9797.0, 9807.0, 9810.0, 9825.0, 9862.0, 9883.0, 9889.0, 10025.0, 10046.0, 10058.0, 10075.0, 10084.0, 10131.0, 10147.0, 10204.0, 10248.0, 10273.0, 10291.0, 10296.0, 10421.0, 10458.0, 10474.0, 10498.0, 10514.0, 10522.0, 10523.0, 10579.0, 10594.0, 10607.0, 10614.0, 10743.0, 10785.0, 10844.0, 10847.0, 10849.0, 10856.0, 10898.0, 10919.0, 10921.0, 10980.0, 10992.0, 11044.0, 11047.0, 11091.0, 11188.0, 11343.0, 22880.0, 22888.0, 22955.0, 22984.0, 22992.0, 23005.0, 23030.0, 23038.0, 23054.0, 23060.0, 23067.0, 23082.0, 23119.0, 23152.0, 23214.0, 23246.0, 23309.0, 23326.0, 23338.0, 23352.0, 23373.0, 23380.0, 23396.0, 23410.0, 23464.0, 23466.0, 23476.0, 23481.0, 23492.0, 23523.0, 23552.0, 23567.0, 23583.0, 23587.0, 23644.0, 23659.0, 24149.0, 25792.0, 25851.0, 25885.0, 25920.0, 25930.0, 25988.0, 26013.0, 26017.0, 26038.0, 26048.0, 26100.0, 26121.0, 26145.0, 26155.0, 26168.0, 26173.0, 26205.0, 26240.0, 26523.0, 27043.0, 27338.0, 27339.0, 27341.0, 28952.0, 29098.0, 29099.0, 29101.0, 29123.0, 29844.0, 29855.0, 29890.0, 29903.0, 50626.0, 50628.0, 50813.0, 50943.0, 51042.0, 51069.0, 51085.0, 51112.0, 51157.0, 51291.0, 51295.0, 51333.0, 51343.0, 51523.0, 51586.0, 51684.0, 51750.0, 53615.0, 54475.0, 54476.0, 54512.0, 54531.0, 54555.0, 54663.0, 54870.0, 54890.0, 54921.0, 54998.0, 55128.0, 55201.0, 55209.0, 55226.0, 55317.0, 55337.0, 55588.0, 55611.0, 55621.0, 55625.0, 55658.0, 55731.0, 55735.0, 55809.0, 55929.0, 55968.0, 56848.0, 56850.0, 56893.0, 56915.0, 56924.0, 57178.0, 57414.0, 57418.0, 57455.0, 57459.0, 57466.0, 57473.0, 57521.0, 57591.0, 57634.0, 57647.0, 57662.0, 57680.0, 57706.0, 57727.0, 57761.0, 57794.0, 57805.0, 58509.0, 58525.0, 60314.0, 63035.0, 63893.0, 63922.0, 63925.0, 63977.0, 64210.0, 64223.0, 64375.0, 64708.0, 64743.0, 64837.0, 65057.0, 65083.0, 65123.0, 65264.0, 79004.0, 79016.0, 79035.0, 79039.0, 79050.0, 79080.0, 79142.0, 79147.0, 79650.0, 79697.0, 79831.0, 79955.0, 80097.0, 80152.0, 80212.0, 80324.0, 80758.0, 80774.0, 80789.0, 80790.0, 81559.0, 83637.0, 83743.0, 83746.0, 83931.0, 84132.0, 84148.0, 84256.0, 84289.0, 84316.0, 84446.0, 84464.0, 84629.0, 84630.0, 84656.0, 84759.0, 84878.0, 84934.0, 84964.0, 84967.0, 84969.0, 90120.0, 90480.0, 90780.0, 90809.0, 92609.0, 92856.0, 93145.0, 93426.0, 112939.0, 116138.0, 116447.0, 123775.0, 124790.0, 124995.0, 125988.0, 140775.0, 140901.0, 147645.0, 149603.0, 155054.0, 155061.0, 161882.0, 162989.0, 169714.0, 170394.0, 171568.0, 196403.0, 199746.0, 201254.0, 203245.0, 221937.0, 221955.0, 222229.0, 253980.0, 261734.0, 340602.0, 345630.0, 374875.0, 387893.0, 440073.0, 642799.0, 653784.0, 727800.0, 100144748.0, 101059938.0, 113455421.0 
GO:0005829 CC 6.89e-38 555/1844  5293/29107 D02 cytosol                                  14.0, 16.0, 29.0, 50.0, 71.0, 87.0, 118.0, 156.0, 160.0, 161.0, 162.0, 191.0, 226.0, 230.0, 271.0, 327.0, 396.0, 402.0, 408.0, 547.0, 572.0, 613.0, 738.0, 752.0, 766.0, 823.0, 826.0, 899.0, 997.0, 1072.0, 1152.0, 1212.0, 1352.0, 1384.0, 1408.0, 1453.0, 1455.0, 1609.0, 1639.0, 1659.0, 1677.0, 1801.0, 1802.0, 1819.0, 1840.0, 1850.0, 1855.0, 1981.0, 2036.0, 2039.0, 2048.0, 2049.0, 2068.0, 2193.0, 2194.0, 2475.0, 2580.0, 2592.0, 2597.0, 2622.0, 2664.0, 2781.0, 2783.0, 2784.0, 2802.0, 2817.0, 2821.0, 2873.0, 2889.0, 2931.0, 2937.0, 2987.0, 3029.0, 3083.0, 3159.0, 3265.0, 3276.0, 3614.0, 3619.0, 3667.0, 3704.0, 3706.0, 3767.0, 3795.0, 3835.0, 3984.0, 4130.0, 4137.0, 4141.0, 4145.0, 4204.0, 4221.0, 4282.0, 4298.0, 4350.0, 4351.0, 4358.0, 4524.0, 4597.0, 4723.0, 4836.0, 4842.0, 4849.0, 4862.0, 4900.0, 4968.0, 5026.0, 5050.0, 5119.0, 5127.0, 5141.0, 5164.0, 5190.0, 5195.0, 5198.0, 5214.0, 5261.0, 5293.0, 5297.0, 5300.0, 5306.0, 5347.0, 5361.0, 5372.0, 5409.0, 5434.0, 5447.0, 5499.0, 5518.0, 5528.0, 5536.0, 5566.0, 5590.0, 5595.0, 5605.0, 5704.0, 5709.0, 5714.0, 5802.0, 5830.0, 5864.0, 5875.0, 5881.0, 5886.0, 5905.0, 5914.0, 5923.0, 6256.0, 6305.0, 6455.0, 6499.0, 6618.0, 6710.0, 6711.0, 6712.0, 6714.0, 6721.0, 6723.0, 6794.0, 6817.0, 6874.0, 6878.0, 6923.0, 6949.0, 7001.0, 7016.0, 7030.0, 7064.0, 7067.0, 7086.0, 7249.0, 7264.0, 7283.0, 7317.0, 7329.0, 7332.0, 7371.0, 7407.0, 7727.0, 7786.0, 7862.0, 7916.0, 7917.0, 8078.0, 8140.0, 8178.0, 8242.0, 8260.0, 8266.0, 8408.0, 8497.0, 8514.0, 8517.0, 8541.0, 8566.0, 8570.0, 8703.0, 8718.0, 8721.0, 8729.0, 8775.0, 8841.0, 8864.0, 8904.0, 8924.0, 8938.0, 9001.0, 9040.0, 9066.0, 9088.0, 9093.0, 9094.0, 9146.0, 9256.0, 9265.0, 9296.0, 9344.0, 9409.0, 9479.0, 9491.0, 9513.0, 9578.0, 9600.0, 9647.0, 9682.0, 9701.0, 9711.0, 9727.0, 9759.0, 9807.0, 9810.0, 9811.0, 9820.0, 9826.0, 9827.0, 9828.0, 9853.0, 9919.0, 9927.0, 9986.0, 10005.0, 10043.0, 10058.0, 10075.0, 10120.0, 10121.0, 10204.0, 10273.0, 10280.0, 10297.0, 10300.0, 10382.0, 10421.0, 10422.0, 10452.0, 10458.0, 10489.0, 10498.0, 10570.0, 10573.0, 10579.0, 10785.0, 10811.0, 10841.0, 10844.0, 10849.0, 10856.0, 10868.0, 10900.0, 10908.0, 10921.0, 10980.0, 11021.0, 11033.0, 11047.0, 11132.0, 11140.0, 11151.0, 11188.0, 11190.0, 11273.0, 11336.0, 11343.0, 22844.0, 22880.0, 22906.0, 22907.0, 22941.0, 22984.0, 23038.0, 23054.0, 23098.0, 23108.0, 23178.0, 23192.0, 23214.0, 23223.0, 23265.0, 23274.0, 23295.0, 23299.0, 23352.0, 23357.0, 23363.0, 23373.0, 23380.0, 23396.0, 23481.0, 23491.0, 23492.0, 23523.0, 23583.0, 23587.0, 23616.0, 23623.0, 23644.0, 23647.0, 23762.0, 23770.0, 24142.0, 24149.0, 25759.0, 25930.0, 25999.0, 26000.0, 26007.0, 26038.0, 26048.0, 26063.0, 26100.0, 26155.0, 26205.0, 26233.0, 26270.0, 26284.0, 26523.0, 27154.0, 27175.0, 27183.0, 27232.0, 27338.0, 27351.0, 27352.0, 27429.0, 28952.0, 28964.0, 28988.0, 29098.0, 29099.0, 29101.0, 29123.0, 29801.0, 29886.0, 29903.0, 29924.0, 29993.0, 50628.0, 50649.0, 50813.0, 50855.0, 50861.0, 51005.0, 51085.0, 51112.0, 51271.0, 51291.0, 51295.0, 51343.0, 51428.0, 51517.0, 51523.0, 51665.0, 51684.0, 51693.0, 53917.0, 54434.0, 54461.0, 54472.0, 54476.0, 54512.0, 54535.0, 54620.0, 54662.0, 54862.0, 54890.0, 55111.0, 55128.0, 55154.0, 55163.0, 55201.0, 55229.0, 55317.0, 55337.0, 55361.0, 55527.0, 55593.0, 55611.0, 55615.0, 55626.0, 55643.0, 55658.0, 55665.0, 55679.0, 55684.0, 55690.0, 55697.0, 55715.0, 55809.0, 55929.0, 55968.0, 56848.0, 56850.0, 56893.0, 56915.0, 56924.0, 57026.0, 57176.0, 57178.0, 57410.0, 57482.0, 57521.0, 57576.0, 57591.0, 57605.0, 57610.0, 57623.0, 57704.0, 57706.0, 57731.0, 57732.0, 57761.0, 57787.0, 58485.0, 58509.0, 63891.0, 63893.0, 63922.0, 64210.0, 64223.0, 64320.0, 64410.0, 64708.0, 64759.0, 64771.0, 64777.0, 64837.0, 65263.0, 65264.0, 65268.0, 65999.0, 79004.0, 79035.0, 79094.0, 79147.0, 79176.0, 79705.0, 79831.0, 79873.0, 79969.0, 80028.0, 80097.0, 80142.0, 80148.0, 80152.0, 80153.0, 80325.0, 80331.0, 80700.0, 80728.0, 80758.0, 80772.0, 80774.0, 80789.0, 80790.0, 81559.0, 81876.0, 83667.0, 83696.0, 83743.0, 83874.0, 83931.0, 84067.0, 84132.0, 84219.0, 84256.0, 84261.0, 84315.0, 84364.0, 84464.0, 84557.0, 84618.0, 84629.0, 84630.0, 84656.0, 84861.0, 84883.0, 84937.0, 84993.0, 85358.0, 85369.0, 85378.0, 85456.0, 90135.0, 90353.0, 93426.0, 93436.0, 93611.0, 112755.0, 114822.0, 115098.0, 115939.0, 116138.0, 118424.0, 123775.0, 124045.0, 124790.0, 125058.0, 127281.0, 129880.0, 139285.0, 140459.0, 140465.0, 142678.0, 144699.0, 146059.0, 146330.0, 148022.0, 149603.0, 150726.0, 153090.0, 155061.0, 157285.0, 161725.0, 162466.0, 171568.0, 201163.0, 203245.0, 219743.0, 246330.0, 253980.0, 254122.0, 261734.0, 284403.0, 340602.0, 348180.0, 374569.0, 387893.0, 388552.0, 414918.0, 440050.0, 440073.0, 503542.0, 653784.0, 727800.0, 729438.0 
GO:0005634 CC 2.44e-29 533/1844  5386/29107 D05 nucleus                                  43.0, 71.0, 118.0, 166.0, 191.0, 226.0, 322.0, 326.0, 396.0, 402.0, 408.0, 773.0, 808.0, 863.0, 896.0, 899.0, 997.0, 1025.0, 1072.0, 1107.0, 1152.0, 1387.0, 1408.0, 1453.0, 1455.0, 1487.0, 1501.0, 1609.0, 1613.0, 1628.0, 1639.0, 1659.0, 1677.0, 1762.0, 1788.0, 1819.0, 1822.0, 1850.0, 1954.0, 1981.0, 2016.0, 2063.0, 2068.0, 2071.0, 2261.0, 2298.0, 2475.0, 2597.0, 2931.0, 2962.0, 3054.0, 3104.0, 3159.0, 3276.0, 3508.0, 3607.0, 3614.0, 3619.0, 3667.0, 3706.0, 3835.0, 3984.0, 4004.0, 4035.0, 4097.0, 4137.0, 4150.0, 4152.0, 4191.0, 4204.0, 4209.0, 4221.0, 4353.0, 4665.0, 4798.0, 4842.0, 4849.0, 4858.0, 4861.0, 4862.0, 4900.0, 4968.0, 5089.0, 5127.0, 5141.0, 5195.0, 5214.0, 5252.0, 5300.0, 5306.0, 5310.0, 5347.0, 5426.0, 5430.0, 5434.0, 5463.0, 5496.0, 5499.0, 5518.0, 5524.0, 5528.0, 5536.0, 5546.0, 5566.0, 5595.0, 5605.0, 5664.0, 5704.0, 5709.0, 5714.0, 5763.0, 5798.0, 5883.0, 5886.0, 5914.0, 6046.0, 6047.0, 6256.0, 6257.0, 6297.0, 6497.0, 6499.0, 6597.0, 6598.0, 6602.0, 6604.0, 6618.0, 6621.0, 6721.0, 6722.0, 6794.0, 6829.0, 6839.0, 6919.0, 6942.0, 7008.0, 7016.0, 7030.0, 7067.0, 7156.0, 7249.0, 7283.0, 7290.0, 7317.0, 7329.0, 7332.0, 7343.0, 7391.0, 7564.0, 7625.0, 7701.0, 7727.0, 7732.0, 7760.0, 7776.0, 7862.0, 7917.0, 8078.0, 8085.0, 8220.0, 8242.0, 8260.0, 8266.0, 8270.0, 8295.0, 8402.0, 8438.0, 8498.0, 8517.0, 8535.0, 8558.0, 8563.0, 8566.0, 8568.0, 8570.0, 8629.0, 8721.0, 8841.0, 8861.0, 8864.0, 8904.0, 8924.0, 8927.0, 8971.0, 9040.0, 9088.0, 9093.0, 9149.0, 9158.0, 9278.0, 9401.0, 9479.0, 9513.0, 9552.0, 9572.0, 9612.0, 9647.0, 9682.0, 9701.0, 9739.0, 9759.0, 9807.0, 9810.0, 9862.0, 9889.0, 9898.0, 10025.0, 10036.0, 10075.0, 10084.0, 10113.0, 10248.0, 10273.0, 10277.0, 10290.0, 10291.0, 10296.0, 10300.0, 10381.0, 10382.0, 10421.0, 10474.0, 10489.0, 10498.0, 10514.0, 10522.0, 10589.0, 10594.0, 10614.0, 10743.0, 10785.0, 10847.0, 10856.0, 10919.0, 10921.0, 10992.0, 11007.0, 11033.0, 11044.0, 11054.0, 11091.0, 11189.0, 22880.0, 22883.0, 22888.0, 22906.0, 22955.0, 22980.0, 22984.0, 22993.0, 23030.0, 23054.0, 23060.0, 23082.0, 23119.0, 23125.0, 23144.0, 23152.0, 23170.0, 23178.0, 23214.0, 23281.0, 23295.0, 23309.0, 23357.0, 23373.0, 23410.0, 23466.0, 23476.0, 23492.0, 23523.0, 23552.0, 23558.0, 23567.0, 23587.0, 23616.0, 23623.0, 23644.0, 23761.0, 23774.0, 25792.0, 25799.0, 25803.0, 25930.0, 25953.0, 25988.0, 25999.0, 26007.0, 26011.0, 26013.0, 26015.0, 26038.0, 26073.0, 26121.0, 26145.0, 26155.0, 26168.0, 26205.0, 26233.0, 26240.0, 26523.0, 26993.0, 27043.0, 27153.0, 27175.0, 27183.0, 27338.0, 27339.0, 27351.0, 27429.0, 29098.0, 29123.0, 29844.0, 29855.0, 29890.0, 29924.0, 29965.0, 30000.0, 50855.0, 50943.0, 51005.0, 51085.0, 51087.0, 51102.0, 51112.0, 51157.0, 51177.0, 51282.0, 51295.0, 51307.0, 51333.0, 51341.0, 51428.0, 51523.0, 51550.0, 51619.0, 51621.0, 51655.0, 51684.0, 51693.0, 51750.0, 51754.0, 54476.0, 54512.0, 54531.0, 54535.0, 54555.0, 54663.0, 54862.0, 54870.0, 54890.0, 54998.0, 55011.0, 55128.0, 55201.0, 55209.0, 55226.0, 55229.0, 55337.0, 55611.0, 55621.0, 55658.0, 55665.0, 55679.0, 55684.0, 55743.0, 55809.0, 55929.0, 55968.0, 56342.0, 56848.0, 56893.0, 56917.0, 56970.0, 57106.0, 57178.0, 57410.0, 57455.0, 57466.0, 57479.0, 57585.0, 57591.0, 57610.0, 57623.0, 57680.0, 57693.0, 57761.0, 57805.0, 58506.0, 58509.0, 58525.0, 59269.0, 60314.0, 60677.0, 60678.0, 60680.0, 63893.0, 63922.0, 63925.0, 63941.0, 63977.0, 64210.0, 64320.0, 64375.0, 64743.0, 64763.0, 64771.0, 64777.0, 65094.0, 65123.0, 65264.0, 65982.0, 79035.0, 79039.0, 79080.0, 79142.0, 79187.0, 79650.0, 79697.0, 79716.0, 79759.0, 79797.0, 79831.0, 79955.0, 80139.0, 80142.0, 80256.0, 80324.0, 80700.0, 80714.0, 80728.0, 80789.0, 81875.0, 81890.0, 83637.0, 83667.0, 83743.0, 83746.0, 84132.0, 84148.0, 84215.0, 84289.0, 84309.0, 84316.0, 84446.0, 84498.0, 84627.0, 84630.0, 84717.0, 84759.0, 84861.0, 84883.0, 84905.0, 84934.0, 84969.0, 85359.0, 85369.0, 85446.0, 85456.0, 89887.0, 90120.0, 90204.0, 90485.0, 90987.0, 90990.0, 91300.0, 92595.0, 92840.0, 93145.0, 112755.0, 112939.0, 115098.0, 115509.0, 115950.0, 116412.0, 116987.0, 116988.0, 118424.0, 119016.0, 122953.0, 124045.0, 124790.0, 126520.0, 130557.0, 136051.0, 138716.0, 139728.0, 140901.0, 146059.0, 146540.0, 146713.0, 148979.0, 149603.0, 155054.0, 155061.0, 157285.0, 161725.0, 161882.0, 163033.0, 163688.0, 168544.0, 168620.0, 170463.0, 197342.0, 200424.0, 201163.0, 201514.0, 203245.0, 220359.0, 221937.0, 222229.0, 284312.0, 284346.0, 284358.0, 284403.0, 284439.0, 286075.0, 286128.0, 317781.0, 339230.0, 339344.0, 340602.0, 348262.0, 349334.0, 388569.0, 390598.0, 402381.0, 414189.0, 503542.0, 100125288.0, 100131017.0, 100132074.0, 100507290.0 
GO:0005737 CC 5.91e-28 478/1844  4724/29107 D02 cytoplasm                                16.0, 87.0, 109.0, 118.0, 152.0, 156.0, 314.0, 321.0, 322.0, 326.0, 381.0, 402.0, 408.0, 482.0, 491.0, 726.0, 773.0, 808.0, 823.0, 896.0, 899.0, 1072.0, 1107.0, 1387.0, 1408.0, 1453.0, 1455.0, 1501.0, 1565.0, 1571.0, 1609.0, 1613.0, 1639.0, 1788.0, 1819.0, 1822.0, 1840.0, 1850.0, 1917.0, 1981.0, 2011.0, 2016.0, 2068.0, 2193.0, 2194.0, 2475.0, 2550.0, 2580.0, 2592.0, 2597.0, 2664.0, 2767.0, 2783.0, 2784.0, 2870.0, 2889.0, 2902.0, 2931.0, 3054.0, 3265.0, 3276.0, 3508.0, 3614.0, 3623.0, 3667.0, 3704.0, 3706.0, 3795.0, 3927.0, 3984.0, 4130.0, 4137.0, 4141.0, 4152.0, 4157.0, 4191.0, 4209.0, 4221.0, 4282.0, 4294.0, 4355.0, 4358.0, 4836.0, 4842.0, 4858.0, 5050.0, 5127.0, 5155.0, 5190.0, 5214.0, 5252.0, 5293.0, 5297.0, 5300.0, 5306.0, 5310.0, 5347.0, 5430.0, 5496.0, 5499.0, 5518.0, 5524.0, 5566.0, 5590.0, 5595.0, 5817.0, 5830.0, 5834.0, 5875.0, 5886.0, 5905.0, 5914.0, 6046.0, 6047.0, 6257.0, 6305.0, 6455.0, 6497.0, 6548.0, 6711.0, 6714.0, 6721.0, 6722.0, 6794.0, 6817.0, 6904.0, 7001.0, 7016.0, 7030.0, 7084.0, 7249.0, 7283.0, 7317.0, 7329.0, 7332.0, 7371.0, 7732.0, 7786.0, 7862.0, 7917.0, 8045.0, 8193.0, 8260.0, 8266.0, 8270.0, 8408.0, 8498.0, 8517.0, 8558.0, 8563.0, 8570.0, 8629.0, 8721.0, 8841.0, 8864.0, 8904.0, 8924.0, 8941.0, 9024.0, 9170.0, 9253.0, 9256.0, 9344.0, 9392.0, 9401.0, 9479.0, 9513.0, 9572.0, 9578.0, 9600.0, 9651.0, 9675.0, 9684.0, 9751.0, 9755.0, 9759.0, 9762.0, 9807.0, 9820.0, 9825.0, 9826.0, 9889.0, 9898.0, 9905.0, 10043.0, 10075.0, 10084.0, 10120.0, 10121.0, 10126.0, 10248.0, 10273.0, 10277.0, 10296.0, 10297.0, 10300.0, 10381.0, 10382.0, 10391.0, 10421.0, 10458.0, 10471.0, 10489.0, 10494.0, 10498.0, 10514.0, 10522.0, 10523.0, 10579.0, 10612.0, 10614.0, 10634.0, 10743.0, 10817.0, 10841.0, 10856.0, 10868.0, 10921.0, 11007.0, 11033.0, 11054.0, 11132.0, 11140.0, 11151.0, 11178.0, 11188.0, 11189.0, 11344.0, 22880.0, 22885.0, 22906.0, 22907.0, 22983.0, 23005.0, 23038.0, 23098.0, 23108.0, 23139.0, 23162.0, 23170.0, 23178.0, 23214.0, 23277.0, 23281.0, 23295.0, 23299.0, 23309.0, 23339.0, 23363.0, 23373.0, 23380.0, 23386.0, 23399.0, 23510.0, 23542.0, 23552.0, 23558.0, 23567.0, 23587.0, 23625.0, 23644.0, 23647.0, 24142.0, 25864.0, 25886.0, 25920.0, 25930.0, 25999.0, 26011.0, 26168.0, 26270.0, 26523.0, 26993.0, 27043.0, 27175.0, 27183.0, 27242.0, 27339.0, 27341.0, 28988.0, 29098.0, 29844.0, 29888.0, 29993.0, 30000.0, 30815.0, 50628.0, 50853.0, 50861.0, 50943.0, 51016.0, 51085.0, 51087.0, 51177.0, 51271.0, 51295.0, 51341.0, 51586.0, 51684.0, 51693.0, 53615.0, 54434.0, 54461.0, 54472.0, 54512.0, 54531.0, 54776.0, 54784.0, 54870.0, 55011.0, 55083.0, 55108.0, 55128.0, 55154.0, 55337.0, 55626.0, 55654.0, 55658.0, 55679.0, 55684.0, 55691.0, 55715.0, 55764.0, 55876.0, 55929.0, 56666.0, 56848.0, 56893.0, 56915.0, 56924.0, 57026.0, 57178.0, 57410.0, 57521.0, 57524.0, 57591.0, 57596.0, 57605.0, 57610.0, 57647.0, 57662.0, 57731.0, 57787.0, 57805.0, 58509.0, 59269.0, 60314.0, 60626.0, 60677.0, 60678.0, 60680.0, 63891.0, 63893.0, 63941.0, 64210.0, 64223.0, 64410.0, 64771.0, 64777.0, 64781.0, 65094.0, 65123.0, 65268.0, 65992.0, 65999.0, 79007.0, 79094.0, 79140.0, 79142.0, 79176.0, 79187.0, 79363.0, 79567.0, 79705.0, 79716.0, 79720.0, 79734.0, 79930.0, 80139.0, 80178.0, 80212.0, 80325.0, 80700.0, 80728.0, 80789.0, 80851.0, 81559.0, 81570.0, 83442.0, 83541.0, 83605.0, 83658.0, 83667.0, 84224.0, 84316.0, 84446.0, 84461.0, 84630.0, 84769.0, 84861.0, 84883.0, 84926.0, 84934.0, 84964.0, 85409.0, 85456.0, 89796.0, 90120.0, 90668.0, 90990.0, 92558.0, 92714.0, 93145.0, 93611.0, 112939.0, 113220.0, 114790.0, 116138.0, 116225.0, 116987.0, 116988.0, 124044.0, 124045.0, 124790.0, 124930.0, 126520.0, 127281.0, 137902.0, 139728.0, 140775.0, 140901.0, 142678.0, 144347.0, 144699.0, 146059.0, 146713.0, 147906.0, 149603.0, 152992.0, 153090.0, 155054.0, 155061.0, 157285.0, 161725.0, 161931.0, 163688.0, 196403.0, 199746.0, 199953.0, 200424.0, 201163.0, 201191.0, 202500.0, 220001.0, 221937.0, 222229.0, 255043.0, 282808.0, 283638.0, 283871.0, 284001.0, 286077.0, 338692.0, 339983.0, 348262.0, 375449.0, 375484.0, 376267.0, 388228.0, 388341.0, 390637.0, 399979.0, 401262.0, 402381.0, 440730.0, 553115.0, 100132074.0, 100533183.0 
GO:0016020 CC 1.89e-16 231/1844  2121/29107 D02 membrane                                 16.0, 29.0, 43.0, 53.0, 71.0, 109.0, 112.0, 135.0, 156.0, 160.0, 226.0, 396.0, 478.0, 482.0, 613.0, 738.0, 752.0, 823.0, 826.0, 896.0, 955.0, 1025.0, 1072.0, 1128.0, 1209.0, 1455.0, 1639.0, 1819.0, 1826.0, 1981.0, 2011.0, 2193.0, 2194.0, 2319.0, 2475.0, 2580.0, 2597.0, 2734.0, 2783.0, 2802.0, 2821.0, 2870.0, 2975.0, 3054.0, 3163.0, 3241.0, 3508.0, 3984.0, 4035.0, 4137.0, 4141.0, 4145.0, 4191.0, 5045.0, 5050.0, 5141.0, 5195.0, 5214.0, 5293.0, 5297.0, 5447.0, 5496.0, 5518.0, 5566.0, 5590.0, 5664.0, 5704.0, 5709.0, 5830.0, 5834.0, 6305.0, 6376.0, 6508.0, 6534.0, 6597.0, 6794.0, 6833.0, 7249.0, 7786.0, 7916.0, 7917.0, 8140.0, 8260.0, 8266.0, 8514.0, 8570.0, 8642.0, 8729.0, 8775.0, 8904.0, 8906.0, 8924.0, 8941.0, 8943.0, 9028.0, 9088.0, 9114.0, 9158.0, 9296.0, 9392.0, 9401.0, 9409.0, 9486.0, 9491.0, 9513.0, 9600.0, 9612.0, 9672.0, 9777.0, 9810.0, 9826.0, 9827.0, 9986.0, 9993.0, 10025.0, 10043.0, 10057.0, 10061.0, 10075.0, 10113.0, 10120.0, 10131.0, 10211.0, 10280.0, 10300.0, 10391.0, 10423.0, 10489.0, 10514.0, 10523.0, 10525.0, 10554.0, 10567.0, 10594.0, 10715.0, 10844.0, 10856.0, 10908.0, 10999.0, 11054.0, 11151.0, 11182.0, 11188.0, 11230.0, 11253.0, 11273.0, 11343.0, 23265.0, 23295.0, 23339.0, 23352.0, 23481.0, 23644.0, 23659.0, 23762.0, 23770.0, 25953.0, 26038.0, 26100.0, 26173.0, 27339.0, 27429.0, 28964.0, 29888.0, 29985.0, 50628.0, 50651.0, 51308.0, 51428.0, 51586.0, 53349.0, 54020.0, 54480.0, 54662.0, 54760.0, 54814.0, 54862.0, 54872.0, 55116.0, 55226.0, 55324.0, 55361.0, 55379.0, 55654.0, 55764.0, 56301.0, 56848.0, 56894.0, 56926.0, 57053.0, 57210.0, 57410.0, 57524.0, 57555.0, 57596.0, 57605.0, 57731.0, 63922.0, 64090.0, 64210.0, 64755.0, 64837.0, 79039.0, 79065.0, 79143.0, 79567.0, 79803.0, 80153.0, 80331.0, 80789.0, 83658.0, 84439.0, 84814.0, 84937.0, 85378.0, 89801.0, 89845.0, 89941.0, 93185.0, 112476.0, 112755.0, 124583.0, 126792.0, 140885.0, 146691.0, 196500.0, 219743.0, 254531.0, 255043.0, 317781.0, 100507050.0 
GO:0005794 CC 2.91e-13 124/1844   988/29107 D05 Golgi apparatus                          41.0, 43.0, 109.0, 162.0, 381.0, 402.0, 478.0, 738.0, 955.0, 1453.0, 2134.0, 2137.0, 2194.0, 2261.0, 2580.0, 2592.0, 2622.0, 2629.0, 2664.0, 2734.0, 2801.0, 2802.0, 2907.0, 3265.0, 4035.0, 4917.0, 5310.0, 5595.0, 5605.0, 5664.0, 5798.0, 5830.0, 7249.0, 7425.0, 8295.0, 8703.0, 8704.0, 8720.0, 8729.0, 8841.0, 8906.0, 8943.0, 9088.0, 9390.0, 9486.0, 9609.0, 9777.0, 9820.0, 9906.0, 9919.0, 10046.0, 10058.0, 10239.0, 10297.0, 10347.0, 10422.0, 10423.0, 10458.0, 10494.0, 10567.0, 10612.0, 10841.0, 10847.0, 11044.0, 11253.0, 11285.0, 11336.0, 22937.0, 23017.0, 23163.0, 23274.0, 23299.0, 23315.0, 23363.0, 23563.0, 23623.0, 25837.0, 26056.0, 29099.0, 29801.0, 50614.0, 50861.0, 51112.0, 51693.0, 53349.0, 54814.0, 54890.0, 55128.0, 55343.0, 55625.0, 55690.0, 55850.0, 57410.0, 57414.0, 58485.0, 63941.0, 79039.0, 79147.0, 79567.0, 79932.0, 79939.0, 79969.0, 80331.0, 80772.0, 81618.0, 81876.0, 84243.0, 84287.0, 84364.0, 91461.0, 124583.0, 126792.0, 128989.0, 129080.0, 136227.0, 146664.0, 169714.0, 254359.0, 280636.0, 283358.0, 326624.0, 339665.0, 376267.0, 728661.0 
GO:0005739 CC 2.97e-13 152/1844  1307/29107 D05 mitochondrion                            16.0, 50.0, 402.0, 487.0, 513.0, 516.0, 572.0, 622.0, 823.0, 1152.0, 1340.0, 1352.0, 1384.0, 1408.0, 1565.0, 2011.0, 2931.0, 3029.0, 3607.0, 3767.0, 3954.0, 4137.0, 4191.0, 4358.0, 4519.0, 4696.0, 4723.0, 4833.0, 4836.0, 4842.0, 5164.0, 5300.0, 5428.0, 5447.0, 5518.0, 5566.0, 5595.0, 5605.0, 5831.0, 6182.0, 6256.0, 6548.0, 6687.0, 6714.0, 6794.0, 6821.0, 6833.0, 7317.0, 8402.0, 8729.0, 9001.0, 9093.0, 9158.0, 9256.0, 9727.0, 9751.0, 9927.0, 10058.0, 10131.0, 10295.0, 10452.0, 10469.0, 10531.0, 10573.0, 10849.0, 11132.0, 22906.0, 22907.0, 23098.0, 23151.0, 23410.0, 23464.0, 23761.0, 23770.0, 25828.0, 25953.0, 26024.0, 26056.0, 26073.0, 26284.0, 26517.0, 26519.0, 26995.0, 27349.0, 27429.0, 27440.0, 28964.0, 51069.0, 51073.0, 51102.0, 51116.0, 51253.0, 51286.0, 51295.0, 51754.0, 53349.0, 54938.0, 54998.0, 55178.0, 55210.0, 55260.0, 55361.0, 55527.0, 55626.0, 55687.0, 55735.0, 56181.0, 56848.0, 57176.0, 60314.0, 64837.0, 64975.0, 65083.0, 65990.0, 65993.0, 79575.0, 79680.0, 79705.0, 79863.0, 79922.0, 80142.0, 80207.0, 80324.0, 80331.0, 81570.0, 81855.0, 83605.0, 83637.0, 83667.0, 84629.0, 84769.0, 84883.0, 89941.0, 90480.0, 92609.0, 94097.0, 116447.0, 124454.0, 124995.0, 125170.0, 125988.0, 126129.0, 128308.0, 148022.0, 201164.0, 203245.0, 205251.0, 282808.0, 284106.0, 284439.0, 285367.0, 339983.0 
GO:0043025 CC 1.02e-12 61/1844   355/29107 D03 neuronal cell body                       134.0, 135.0, 152.0, 322.0, 478.0, 547.0, 773.0, 1152.0, 1639.0, 1826.0, 1855.0, 1917.0, 2048.0, 2475.0, 2664.0, 2931.0, 3054.0, 3623.0, 3750.0, 3767.0, 4035.0, 4130.0, 4137.0, 4535.0, 4900.0, 5372.0, 5664.0, 5798.0, 5881.0, 6376.0, 6712.0, 6861.0, 9513.0, 9751.0, 10300.0, 10381.0, 10382.0, 10458.0, 22941.0, 22983.0, 23373.0, 23400.0, 23542.0, 25828.0, 26504.0, 55201.0, 55238.0, 55361.0, 57521.0, 57706.0, 57731.0, 59284.0, 64601.0, 65078.0, 80023.0, 84630.0, 85442.0, 124925.0, 153090.0, 339451.0, 390598.0 
GO:0098978 CC 2.08e-11 56/1844   333/29107 D04 glutamatergic synapse                    29.0, 87.0, 135.0, 152.0, 491.0, 613.0, 1128.0, 1487.0, 1609.0, 1813.0, 1855.0, 2048.0, 2319.0, 2475.0, 2894.0, 2905.0, 3265.0, 4900.0, 5300.0, 5499.0, 5590.0, 5802.0, 6455.0, 6711.0, 6712.0, 6714.0, 8224.0, 8541.0, 8775.0, 8927.0, 8943.0, 9256.0, 10211.0, 10458.0, 11151.0, 22839.0, 22883.0, 22885.0, 23373.0, 27092.0, 50632.0, 54476.0, 56850.0, 57617.0, 58512.0, 59284.0, 65078.0, 78999.0, 79414.0, 80728.0, 80758.0, 84435.0, 84628.0, 94030.0, 112476.0, 126129.0 
GO:0005765 CC 5.03e-11 55/1844   331/29107 D07 lysosomal membrane                       21.0, 53.0, 162.0, 408.0, 527.0, 1185.0, 2475.0, 2629.0, 2767.0, 2783.0, 4035.0, 5664.0, 7317.0, 8131.0, 8140.0, 8943.0, 9066.0, 9114.0, 10058.0, 10211.0, 11182.0, 23207.0, 23339.0, 23400.0, 23457.0, 23646.0, 25851.0, 54785.0, 55317.0, 55361.0, 55823.0, 56834.0, 56848.0, 57521.0, 57617.0, 64601.0, 64837.0, 79803.0, 80331.0, 80700.0, 81618.0, 83985.0, 84219.0, 84286.0, 89845.0, 90809.0, 91056.0, 92979.0, 114790.0, 155066.0, 162540.0, 201163.0, 221955.0, 252839.0, 729991.0 
GO:0030425 CC 1.09e-10 64/1844   423/29107 D05 dendrite                                 135.0, 547.0, 575.0, 1128.0, 1132.0, 1152.0, 1501.0, 1762.0, 1813.0, 1826.0, 2011.0, 2048.0, 2049.0, 2475.0, 2550.0, 2775.0, 2784.0, 2902.0, 3054.0, 3362.0, 4035.0, 4130.0, 4137.0, 4535.0, 5518.0, 5905.0, 5914.0, 7349.0, 7466.0, 8927.0, 9001.0, 9572.0, 10381.0, 10612.0, 11255.0, 22906.0, 22983.0, 23046.0, 23098.0, 23162.0, 23373.0, 23774.0, 25828.0, 26504.0, 28988.0, 29888.0, 55201.0, 55361.0, 56850.0, 57521.0, 57706.0, 57787.0, 79414.0, 80758.0, 84623.0, 85442.0, 94233.0, 114783.0, 126129.0, 153090.0, 201191.0, 349667.0, 390598.0, 392617.0 
GO:0000139 CC 5.69e-10 78/1844   587/29107 D05 Golgi membrane                           162.0, 408.0, 863.0, 955.0, 1571.0, 1813.0, 2475.0, 2734.0, 2801.0, 2802.0, 3265.0, 4248.0, 5045.0, 5155.0, 5310.0, 5664.0, 6487.0, 6721.0, 6892.0, 8534.0, 8703.0, 8704.0, 8720.0, 8729.0, 8906.0, 8943.0, 9088.0, 9265.0, 9394.0, 9478.0, 9486.0, 9609.0, 9827.0, 9914.0, 9919.0, 10058.0, 10075.0, 10347.0, 10494.0, 10841.0, 11282.0, 11285.0, 22883.0, 22937.0, 23162.0, 23315.0, 23563.0, 23646.0, 25837.0, 26056.0, 28988.0, 29801.0, 30815.0, 50614.0, 54480.0, 54814.0, 55298.0, 55343.0, 55625.0, 55697.0, 56894.0, 57414.0, 57574.0, 64131.0, 79147.0, 79903.0, 79932.0, 80142.0, 81876.0, 83723.0, 84243.0, 84364.0, 92979.0, 93210.0, 114783.0, 126792.0, 146664.0, 192683.0 
GO:0014069 CC 1.65e-09 43/1844   248/29107 D04 postsynaptic density                     118.0, 134.0, 135.0, 408.0, 575.0, 1501.0, 1813.0, 1855.0, 2039.0, 2902.0, 3750.0, 4355.0, 4842.0, 4900.0, 5064.0, 5590.0, 6711.0, 6714.0, 7249.0, 7732.0, 8224.0, 8927.0, 9148.0, 9478.0, 9513.0, 9762.0, 10280.0, 11178.0, 22859.0, 22941.0, 23373.0, 23380.0, 23542.0, 23623.0, 28964.0, 28988.0, 57479.0, 58512.0, 84435.0, 85358.0, 201191.0, 339451.0, 440073.0 
GO:0005886 CC 5.34e-09 376/1844  4502/29107 D03 plasma membrane                          14.0, 21.0, 41.0, 43.0, 71.0, 87.0, 109.0, 112.0, 118.0, 134.0, 135.0, 152.0, 156.0, 160.0, 161.0, 314.0, 321.0, 322.0, 357.0, 381.0, 408.0, 478.0, 482.0, 491.0, 527.0, 575.0, 576.0, 610.0, 747.0, 752.0, 773.0, 782.0, 808.0, 823.0, 826.0, 955.0, 1002.0, 1128.0, 1132.0, 1141.0, 1212.0, 1271.0, 1453.0, 1455.0, 1501.0, 1609.0, 1636.0, 1813.0, 1826.0, 1951.0, 2011.0, 2036.0, 2039.0, 2048.0, 2049.0, 2161.0, 2194.0, 2261.0, 2319.0, 2532.0, 2550.0, 2597.0, 2622.0, 2675.0, 2686.0, 2734.0, 2767.0, 2775.0, 2781.0, 2788.0, 2817.0, 2821.0, 2826.0, 2859.0, 2870.0, 2894.0, 2902.0, 2905.0, 3061.0, 3163.0, 3265.0, 3362.0, 3667.0, 3675.0, 3700.0, 3714.0, 3749.0, 3750.0, 3754.0, 3757.0, 3761.0, 3767.0, 3785.0, 4035.0, 4037.0, 4137.0, 4157.0, 4185.0, 4282.0, 4486.0, 4836.0, 4842.0, 4882.0, 4987.0, 5026.0, 5032.0, 5045.0, 5064.0, 5097.0, 5127.0, 5141.0, 5293.0, 5297.0, 5310.0, 5361.0, 5362.0, 5413.0, 5426.0, 5499.0, 5536.0, 5590.0, 5595.0, 5664.0, 5798.0, 5799.0, 5802.0, 5817.0, 5864.0, 5875.0, 5881.0, 5923.0, 6324.0, 6330.0, 6376.0, 6508.0, 6534.0, 6545.0, 6548.0, 6710.0, 6711.0, 6712.0, 6714.0, 6786.0, 6833.0, 6835.0, 6861.0, 7007.0, 7293.0, 7477.0, 7727.0, 7786.0, 7862.0, 7916.0, 8140.0, 8372.0, 8501.0, 8514.0, 8577.0, 8643.0, 8694.0, 8718.0, 8775.0, 8841.0, 8904.0, 8924.0, 8938.0, 8941.0, 9066.0, 9145.0, 9148.0, 9170.0, 9265.0, 9379.0, 9390.0, 9478.0, 9479.0, 9542.0, 9578.0, 9651.0, 9672.0, 9827.0, 9914.0, 10021.0, 10043.0, 10057.0, 10058.0, 10071.0, 10076.0, 10126.0, 10211.0, 10300.0, 10347.0, 10422.0, 10423.0, 10458.0, 10567.0, 10579.0, 10817.0, 10841.0, 10861.0, 10900.0, 10999.0, 11021.0, 11033.0, 11047.0, 11132.0, 11151.0, 11182.0, 11188.0, 11250.0, 11251.0, 11255.0, 11343.0, 22839.0, 22844.0, 22859.0, 22941.0, 22983.0, 23108.0, 23139.0, 23214.0, 23221.0, 23223.0, 23265.0, 23295.0, 23299.0, 23352.0, 23373.0, 23380.0, 23416.0, 23551.0, 23647.0, 23762.0, 23769.0, 25759.0, 25792.0, 25960.0, 25999.0, 26000.0, 26011.0, 26013.0, 26073.0, 26470.0, 26504.0, 27092.0, 27112.0, 27183.0, 27242.0, 28988.0, 29098.0, 29924.0, 29985.0, 29993.0, 30815.0, 50801.0, 50855.0, 51271.0, 51291.0, 51310.0, 51655.0, 51754.0, 53917.0, 54328.0, 54413.0, 54434.0, 54862.0, 54870.0, 54946.0, 55262.0, 55361.0, 55362.0, 55654.0, 55679.0, 55850.0, 55876.0, 55968.0, 56301.0, 56654.0, 56666.0, 56894.0, 57026.0, 57156.0, 57338.0, 57497.0, 57555.0, 57582.0, 57611.0, 57622.0, 57704.0, 57731.0, 57761.0, 57799.0, 58512.0, 59284.0, 60626.0, 63035.0, 64130.0, 64137.0, 64743.0, 64781.0, 64837.0, 64838.0, 65078.0, 65268.0, 78999.0, 79414.0, 79720.0, 79930.0, 79932.0, 79955.0, 80023.0, 80325.0, 80331.0, 80727.0, 80758.0, 80772.0, 81618.0, 81619.0, 83692.0, 83874.0, 84231.0, 84258.0, 84364.0, 84435.0, 84443.0, 84623.0, 84628.0, 84883.0, 84894.0, 84988.0, 85409.0, 85456.0, 89845.0, 90249.0, 90668.0, 90809.0, 91663.0, 91683.0, 92714.0, 93185.0, 94030.0, 94233.0, 112476.0, 112755.0, 114784.0, 115098.0, 116225.0, 124583.0, 124925.0, 124930.0, 124935.0, 136227.0, 139285.0, 140885.0, 146059.0, 153090.0, 169714.0, 192683.0, 196500.0, 200958.0, 201163.0, 203245.0, 221955.0, 255057.0, 282808.0, 326624.0, 338692.0, 338755.0, 349667.0, 375704.0, 376267.0, 387509.0, 389813.0, 399473.0, 503542.0, 100507050.0 
GO:0030426 CC 7.34e-08 27/1844   134/29107 D03 growth cone                              322.0, 808.0, 1826.0, 1855.0, 3508.0, 4137.0, 5664.0, 5802.0, 5881.0, 5923.0, 8941.0, 9001.0, 9513.0, 10280.0, 10300.0, 10381.0, 11336.0, 11344.0, 22859.0, 22941.0, 23046.0, 23162.0, 50861.0, 54434.0, 90060.0, 116983.0, 255057.0 
GO:0048471 CC 1.99e-07 82/1844   713/29107 D02 perinuclear region of cytoplasm          43.0, 322.0, 381.0, 547.0, 575.0, 1453.0, 1822.0, 2039.0, 2319.0, 2580.0, 2597.0, 2783.0, 3265.0, 3675.0, 3757.0, 4842.0, 5141.0, 5566.0, 5590.0, 5605.0, 5664.0, 5864.0, 5881.0, 5905.0, 5914.0, 6305.0, 6376.0, 6548.0, 6714.0, 6861.0, 7016.0, 7249.0, 8864.0, 9024.0, 9148.0, 9478.0, 9479.0, 9491.0, 9647.0, 9811.0, 9820.0, 9914.0, 9919.0, 10021.0, 10297.0, 10523.0, 10847.0, 10868.0, 10980.0, 11190.0, 11336.0, 11344.0, 22906.0, 23108.0, 23162.0, 23357.0, 23363.0, 23769.0, 27183.0, 29098.0, 29993.0, 50626.0, 51112.0, 51655.0, 51693.0, 53349.0, 54472.0, 55128.0, 55201.0, 55626.0, 56893.0, 57414.0, 57799.0, 80142.0, 80758.0, 81618.0, 81876.0, 84630.0, 124925.0, 124930.0, 338692.0, 376267.0 
GO:0016604 CC 2.07e-07 46/1844   321/29107 D02 nuclear body                             118.0, 326.0, 408.0, 1387.0, 1659.0, 1840.0, 3508.0, 3619.0, 6047.0, 6305.0, 6497.0, 6618.0, 6942.0, 7086.0, 7732.0, 8178.0, 8270.0, 8535.0, 9572.0, 9612.0, 10046.0, 10084.0, 10147.0, 10847.0, 11189.0, 22888.0, 23373.0, 25930.0, 29855.0, 50628.0, 54472.0, 57455.0, 63893.0, 63977.0, 64375.0, 65057.0, 80152.0, 83442.0, 83482.0, 84256.0, 84967.0, 139285.0, 140901.0, 253980.0, 261734.0, 345222.0 
GO:0043231 CC 2.86e-07 93/1844   847/29107 D04 intracellular membrane-bounded organelle 21.0, 162.0, 491.0, 738.0, 1185.0, 1212.0, 1565.0, 1571.0, 1819.0, 2319.0, 2580.0, 2597.0, 2889.0, 2962.0, 3607.0, 3667.0, 3704.0, 4209.0, 4353.0, 5097.0, 5447.0, 5536.0, 5886.0, 5905.0, 5989.0, 6598.0, 6602.0, 6721.0, 7425.0, 7448.0, 7917.0, 8140.0, 8704.0, 9093.0, 9146.0, 9392.0, 9600.0, 9701.0, 9711.0, 9727.0, 10239.0, 10248.0, 10347.0, 10514.0, 10614.0, 10715.0, 10898.0, 10900.0, 11033.0, 11188.0, 23054.0, 23152.0, 23223.0, 23295.0, 23457.0, 23659.0, 23762.0, 25851.0, 25930.0, 26056.0, 26504.0, 29886.0, 51271.0, 51693.0, 54512.0, 54998.0, 55262.0, 55626.0, 55697.0, 56848.0, 56850.0, 57706.0, 79065.0, 79705.0, 80212.0, 80331.0, 81932.0, 84219.0, 84231.0, 84557.0, 84861.0, 93185.0, 93426.0, 112939.0, 124930.0, 139285.0, 171568.0, 222229.0, 252839.0, 261734.0, 283358.0, 374875.0, 399979.0 
GO:0043197 CC 6.07e-07 28/1844   157/29107 D06 dendritic spine                          29.0, 134.0, 321.0, 322.0, 408.0, 575.0, 613.0, 1813.0, 1855.0, 2902.0, 3706.0, 3750.0, 4137.0, 4355.0, 4842.0, 5499.0, 5566.0, 9001.0, 9148.0, 9513.0, 9572.0, 9762.0, 11178.0, 22941.0, 29888.0, 85358.0, 112476.0, 124925.0 
GO:0030424 CC 7.81e-07 45/1844   324/29107 D05 axon                                     29.0, 478.0, 547.0, 613.0, 1639.0, 1813.0, 1826.0, 2048.0, 2664.0, 2931.0, 3054.0, 3508.0, 3749.0, 4130.0, 4137.0, 4900.0, 5064.0, 5802.0, 5864.0, 6861.0, 8408.0, 8927.0, 9344.0, 9513.0, 10381.0, 11151.0, 22859.0, 22983.0, 23098.0, 23162.0, 27242.0, 55238.0, 56850.0, 57053.0, 64601.0, 79414.0, 79969.0, 84623.0, 84628.0, 94233.0, 112755.0, 114783.0, 126129.0, 153090.0, 349667.0 
GO:0005768 CC 9.12e-07 42/1844   296/29107 D07 endosome                                 152.0, 408.0, 1609.0, 1636.0, 2319.0, 2817.0, 3767.0, 5590.0, 5798.0, 5864.0, 7732.0, 9146.0, 9727.0, 10043.0, 10058.0, 10211.0, 25837.0, 25930.0, 27183.0, 28952.0, 29924.0, 29993.0, 50632.0, 53917.0, 55361.0, 55823.0, 57617.0, 57799.0, 64601.0, 79065.0, 79720.0, 80148.0, 80700.0, 84258.0, 84286.0, 84937.0, 90060.0, 146691.0, 254122.0, 282808.0, 326624.0, 376267.0 
GO:0016021 CC 1.07e-06 292/1844  3525/29107 D03 integral component of membrane           21.0, 53.0, 109.0, 478.0, 487.0, 516.0, 527.0, 537.0, 575.0, 576.0, 738.0, 773.0, 955.0, 1141.0, 1185.0, 1352.0, 1636.0, 1951.0, 1954.0, 2134.0, 2137.0, 2532.0, 2686.0, 2734.0, 2907.0, 3749.0, 3750.0, 3754.0, 3785.0, 3954.0, 4037.0, 4185.0, 4248.0, 4358.0, 5195.0, 5310.0, 5447.0, 5798.0, 5817.0, 6305.0, 6376.0, 6487.0, 6545.0, 6548.0, 6892.0, 6988.0, 7732.0, 8140.0, 8506.0, 8534.0, 8577.0, 8642.0, 8643.0, 8694.0, 8703.0, 8704.0, 8720.0, 8912.0, 9091.0, 9344.0, 9379.0, 9390.0, 9486.0, 9537.0, 9542.0, 9672.0, 9687.0, 9751.0, 9777.0, 9854.0, 9883.0, 9906.0, 9911.0, 9914.0, 9927.0, 9993.0, 10058.0, 10227.0, 10280.0, 10347.0, 10423.0, 10452.0, 10554.0, 10567.0, 10712.0, 10715.0, 10861.0, 10908.0, 10999.0, 11182.0, 11230.0, 11250.0, 11253.0, 11282.0, 11285.0, 22859.0, 22937.0, 23017.0, 23151.0, 23223.0, 23274.0, 23315.0, 23352.0, 23399.0, 23400.0, 23416.0, 23457.0, 23563.0, 23646.0, 25851.0, 25864.0, 25960.0, 26173.0, 26470.0, 26504.0, 27112.0, 29801.0, 29928.0, 29985.0, 30815.0, 50614.0, 50632.0, 50651.0, 51172.0, 51286.0, 51754.0, 54328.0, 54437.0, 54480.0, 54681.0, 54814.0, 54946.0, 54958.0, 54991.0, 55116.0, 55210.0, 55238.0, 55260.0, 55298.0, 55343.0, 55362.0, 55379.0, 55625.0, 55654.0, 55850.0, 55876.0, 56654.0, 56666.0, 56834.0, 56894.0, 56926.0, 56971.0, 57106.0, 57156.0, 57210.0, 57338.0, 57574.0, 57582.0, 57611.0, 57704.0, 63905.0, 64090.0, 64131.0, 64137.0, 64755.0, 64781.0, 64838.0, 65989.0, 65990.0, 78987.0, 79050.0, 79064.0, 79065.0, 79089.0, 79102.0, 79143.0, 79147.0, 79751.0, 79847.0, 79932.0, 79939.0, 80023.0, 80142.0, 80148.0, 80235.0, 80757.0, 80758.0, 80775.0, 80789.0, 81618.0, 83692.0, 83723.0, 83985.0, 84065.0, 84222.0, 84243.0, 84258.0, 84277.0, 84287.0, 84435.0, 84623.0, 84769.0, 84814.0, 84883.0, 84892.0, 84894.0, 84900.0, 85014.0, 89792.0, 89801.0, 89845.0, 90120.0, 90249.0, 90809.0, 90956.0, 91179.0, 91663.0, 91683.0, 91869.0, 92609.0, 92840.0, 92979.0, 93185.0, 93210.0, 94107.0, 94233.0, 112755.0, 113540.0, 113655.0, 114783.0, 114784.0, 114789.0, 114794.0, 118424.0, 121793.0, 124583.0, 124925.0, 124935.0, 125170.0, 126792.0, 138311.0, 146059.0, 146664.0, 147645.0, 154790.0, 155066.0, 161145.0, 162427.0, 192683.0, 196500.0, 201164.0, 203054.0, 221491.0, 221955.0, 252839.0, 253982.0, 254359.0, 254531.0, 255043.0, 255057.0, 255783.0, 283358.0, 283450.0, 284069.0, 284353.0, 284439.0, 284613.0, 284723.0, 285368.0, 285973.0, 338707.0, 338755.0, 339453.0, 339665.0, 339983.0, 374819.0, 375775.0, 387509.0, 392617.0, 399909.0, 401399.0, 404217.0, 440400.0, 441151.0, 441381.0, 643853.0, 643988.0, 645191.0, 645426.0, 728661.0, 100101267.0, 100507050.0 
GO:0005813 CC 1.27e-06 63/1844   527/29107 D03 centrosome                               402.0, 808.0, 899.0, 1107.0, 1453.0, 1639.0, 4204.0, 5252.0, 5347.0, 5566.0, 5664.0, 6497.0, 6904.0, 6919.0, 7016.0, 7283.0, 9001.0, 9024.0, 9094.0, 9114.0, 9727.0, 9820.0, 10046.0, 10120.0, 10121.0, 10300.0, 10844.0, 10856.0, 10868.0, 11007.0, 11190.0, 23108.0, 23281.0, 23299.0, 23352.0, 23363.0, 25886.0, 27175.0, 27183.0, 28964.0, 50855.0, 55684.0, 57662.0, 57787.0, 64771.0, 79140.0, 79187.0, 80097.0, 80212.0, 83658.0, 84221.0, 84446.0, 84861.0, 84934.0, 85378.0, 92558.0, 126520.0, 171568.0, 201163.0, 261734.0, 284001.0, 284403.0, 653784.0 
GO:0005743 CC 1.41e-06 52/1844   404/29107 D05 mitochondrial inner membrane             513.0, 516.0, 1340.0, 1352.0, 1384.0, 1571.0, 3954.0, 4358.0, 4519.0, 4535.0, 4696.0, 4716.0, 4723.0, 4833.0, 5664.0, 6182.0, 6183.0, 6687.0, 6714.0, 8402.0, 10131.0, 10245.0, 10452.0, 10469.0, 10573.0, 23464.0, 26284.0, 26517.0, 26519.0, 29928.0, 51069.0, 51073.0, 51116.0, 51253.0, 51295.0, 54998.0, 55210.0, 56848.0, 64975.0, 65993.0, 79751.0, 83985.0, 84277.0, 84769.0, 92609.0, 114789.0, 124995.0, 125988.0, 128308.0, 205251.0, 284439.0, 284723.0 
GO:0071339 CC 4.64e-06 10/1844    28/29107 D07 MLL1 complex                             3054.0, 6874.0, 6878.0, 10856.0, 11091.0, 26121.0, 26168.0, 27043.0, 57680.0, 84148.0 
GO:0030672 CC 1.27e-05 16/1844    74/29107 D08 synaptic vesicle membrane                808.0, 1212.0, 1813.0, 5799.0, 6833.0, 6861.0, 8224.0, 8927.0, 9066.0, 9145.0, 55361.0, 84937.0, 91683.0, 112476.0, 192683.0, 255057.0 
GO:0005815 CC 1.98e-05 19/1844   102/29107 D02 microtubule organizing center            5119.0, 5590.0, 10211.0, 10579.0, 10844.0, 11190.0, 23170.0, 23265.0, 54862.0, 57410.0, 57576.0, 57787.0, 64210.0, 80700.0, 83541.0, 90990.0, 112755.0, 115098.0, 222229.0 
GO:0098793 CC 2.63e-05 19/1844   104/29107 D02 presynapse                               491.0, 1609.0, 1855.0, 2580.0, 5499.0, 6455.0, 6712.0, 8775.0, 8938.0, 9379.0, 9513.0, 11255.0, 23396.0, 54413.0, 57617.0, 64130.0, 65078.0, 80331.0, 112476.0 
GO:0005776 CC 2.63e-05 15/1844    70/29107 D06 autophagosome                            4943.0, 8408.0, 9001.0, 23400.0, 53349.0, 53917.0, 55626.0, 55823.0, 56893.0, 57617.0, 64601.0, 79065.0, 84557.0, 148022.0, 285973.0 
GO:0099061 CC 3.31e-05 12/1844    48/29107 D08 integral component of postsynaptic density membrane 152.0, 1128.0, 2894.0, 5802.0, 22883.0, 27092.0, 57497.0, 57622.0, 59284.0, 78999.0, 79414.0, 94030.0 
GO:0005874 CC 3.77e-05 38/1844   298/29107 D06 microtubule                              357.0, 547.0, 1639.0, 1855.0, 2622.0, 2801.0, 2931.0, 3619.0, 3835.0, 4130.0, 4137.0, 5605.0, 6786.0, 6904.0, 7283.0, 8514.0, 10126.0, 10300.0, 10381.0, 10382.0, 10458.0, 23046.0, 23098.0, 23623.0, 27175.0, 55083.0, 55201.0, 57576.0, 64837.0, 79187.0, 79969.0, 83658.0, 84557.0, 85378.0, 89796.0, 90990.0, 113220.0, 283638.0 
GO:0043005 CC 3.98e-05 42/1844   339/29107 D04 neuron projection                        191.0, 1141.0, 1453.0, 1639.0, 1855.0, 2048.0, 2049.0, 2821.0, 2902.0, 3984.0, 4130.0, 4137.0, 4987.0, 5127.0, 5300.0, 5881.0, 5923.0, 6376.0, 6714.0, 7732.0, 8911.0, 8912.0, 8941.0, 9344.0, 9751.0, 9810.0, 11251.0, 22859.0, 22941.0, 22983.0, 23400.0, 26011.0, 50861.0, 55361.0, 57053.0, 57479.0, 57576.0, 57787.0, 65078.0, 80023.0, 85358.0, 349667.0 
GO:0098981 CC 4.84e-05  5/1844     8/29107 D04 cholinergic synapse                      1128.0, 1141.0, 22839.0, 57053.0, 58512.0 
GO:0005789 CC 5.43e-05 94/1844   974/29107 D04 endoplasmic reticulum membrane           487.0, 537.0, 1565.0, 1571.0, 2134.0, 2137.0, 2475.0, 2902.0, 2905.0, 3163.0, 3265.0, 3291.0, 5447.0, 5664.0, 5833.0, 5881.0, 6305.0, 6548.0, 6721.0, 6786.0, 6892.0, 7086.0, 7466.0, 8408.0, 8694.0, 8720.0, 8818.0, 9088.0, 9091.0, 9409.0, 9479.0, 9600.0, 9854.0, 9883.0, 9911.0, 9919.0, 9986.0, 10058.0, 10113.0, 10280.0, 10423.0, 10554.0, 10715.0, 10908.0, 10999.0, 11253.0, 11343.0, 22883.0, 22937.0, 23151.0, 23399.0, 23457.0, 23646.0, 23769.0, 25956.0, 26470.0, 26580.0, 27429.0, 51308.0, 53349.0, 54020.0, 54681.0, 54872.0, 55298.0, 55379.0, 55850.0, 56893.0, 56894.0, 56926.0, 57338.0, 63941.0, 65992.0, 79065.0, 79102.0, 79143.0, 79947.0, 80235.0, 81876.0, 83723.0, 84287.0, 84814.0, 84892.0, 91869.0, 92840.0, 94107.0, 118424.0, 124583.0, 128637.0, 138311.0, 162540.0, 254531.0, 255043.0, 375775.0, 100101267.0 
GO:0045202 CC 7.97e-05 47/1844   407/29107 D03 synapse                                  41.0, 43.0, 156.0, 322.0, 396.0, 478.0, 726.0, 773.0, 782.0, 1128.0, 1132.0, 1141.0, 1826.0, 1855.0, 1917.0, 2767.0, 2817.0, 2902.0, 3061.0, 3362.0, 3749.0, 3785.0, 4130.0, 4524.0, 4842.0, 5798.0, 5881.0, 8497.0, 8514.0, 9094.0, 9479.0, 9762.0, 11255.0, 22859.0, 23098.0, 23363.0, 29993.0, 54413.0, 54434.0, 55201.0, 57053.0, 57555.0, 57596.0, 64130.0, 84557.0, 93145.0, 116225.0 
GO:0031410 CC 8.53e-05 37/1844   293/29107 D06 cytoplasmic vesicle                      161.0, 408.0, 1855.0, 2039.0, 2319.0, 4943.0, 4987.0, 5064.0, 5881.0, 7016.0, 7425.0, 8372.0, 9001.0, 9344.0, 9853.0, 9914.0, 10211.0, 10280.0, 11253.0, 22906.0, 23046.0, 23162.0, 23221.0, 23299.0, 23623.0, 23769.0, 25851.0, 50632.0, 55361.0, 55626.0, 56893.0, 64137.0, 79932.0, 84231.0, 85409.0, 92714.0, 285973.0 
GO:0000123 CC 1.04e-04  8/1844    25/29107 D06 histone acetyltransferase complex        1387.0, 3054.0, 7862.0, 11091.0, 23338.0, 27154.0, 84148.0, 84289.0 
GO:0032991 CC 1.10e-04 66/1844   643/29107 D01 protein-containing complex               322.0, 613.0, 808.0, 1677.0, 2664.0, 2962.0, 3054.0, 3619.0, 4221.0, 4842.0, 4968.0, 5195.0, 5428.0, 5536.0, 5595.0, 5664.0, 5830.0, 5864.0, 5886.0, 5914.0, 6497.0, 6597.0, 6598.0, 6601.0, 6710.0, 6874.0, 6878.0, 7290.0, 8438.0, 8517.0, 8861.0, 9379.0, 9647.0, 9827.0, 10036.0, 10847.0, 11151.0, 11190.0, 22844.0, 22937.0, 23163.0, 23214.0, 23410.0, 23542.0, 23770.0, 26100.0, 26504.0, 27351.0, 50943.0, 51025.0, 53615.0, 54472.0, 54531.0, 56893.0, 56926.0, 57459.0, 57680.0, 64375.0, 64837.0, 80139.0, 80700.0, 81890.0, 83605.0, 83743.0, 162427.0, 348180.0 
GO:0008021 CC 1.15e-04 20/1844   125/29107 D09 synaptic vesicle                         321.0, 547.0, 2902.0, 5127.0, 5413.0, 5864.0, 7732.0, 8224.0, 8927.0, 9001.0, 9066.0, 9114.0, 10567.0, 57799.0, 84446.0, 84623.0, 112476.0, 112755.0, 282808.0, 376267.0 
GO:0005769 CC 1.18e-04 34/1844   268/29107 D08 early endosome                           2532.0, 2889.0, 4035.0, 5119.0, 5595.0, 5605.0, 8372.0, 9001.0, 9114.0, 9146.0, 9392.0, 9711.0, 9777.0, 10043.0, 10211.0, 10612.0, 11151.0, 11188.0, 22906.0, 23295.0, 23623.0, 25930.0, 26056.0, 27183.0, 28988.0, 55111.0, 55654.0, 55823.0, 57617.0, 59284.0, 64601.0, 124930.0, 125058.0, 142678.0 
GO:1904115 CC 1.35e-04 13/1844    63/29107 D06 axon cytoplasm                           547.0, 4130.0, 4137.0, 5905.0, 6687.0, 8943.0, 9001.0, 10239.0, 22906.0, 23162.0, 50632.0, 80128.0, 388552.0 
GO:0071565 CC 1.95e-04  6/1844    15/29107 D05 nBAF complex                             6597.0, 6598.0, 6601.0, 6602.0, 6604.0, 8193.0 
GO:0016607 CC 2.04e-04 46/1844   411/29107 D03 nuclear speck                            322.0, 997.0, 1408.0, 1609.0, 3835.0, 3984.0, 4137.0, 4152.0, 4968.0, 5300.0, 5546.0, 5566.0, 6046.0, 6835.0, 8178.0, 8535.0, 9158.0, 9739.0, 9759.0, 10084.0, 10291.0, 10421.0, 10594.0, 10919.0, 10921.0, 10992.0, 11273.0, 23067.0, 23464.0, 23774.0, 25766.0, 26038.0, 26121.0, 26993.0, 27339.0, 29890.0, 54890.0, 55735.0, 57459.0, 57634.0, 58509.0, 64771.0, 79595.0, 92609.0, 124790.0, 199746.0 
GO:0031931 CC 2.17e-04  4/1844     6/29107 D04 TORC1 complex                            2475.0, 9675.0, 57521.0, 64223.0 
GO:0030864 CC 2.35e-04 12/1844    58/29107 D07 cortical actin cytoskeleton              87.0, 357.0, 2319.0, 3927.0, 6710.0, 6711.0, 6712.0, 10211.0, 11151.0, 28988.0, 57731.0, 91663.0 
GO:0015630 CC 2.60e-04 23/1844   162/29107 D06 microtubule cytoskeleton                 14.0, 402.0, 1639.0, 2597.0, 4137.0, 5127.0, 5347.0, 5413.0, 5518.0, 9927.0, 10120.0, 10121.0, 10297.0, 10300.0, 11188.0, 23139.0, 23623.0, 27175.0, 57787.0, 84861.0, 89796.0, 90120.0, 252839.0 
GO:0045211 CC 2.91e-04 21/1844   139/29107 D05 postsynaptic membrane                    322.0, 408.0, 747.0, 1132.0, 2550.0, 2894.0, 2902.0, 3750.0, 3761.0, 4900.0, 9093.0, 11178.0, 22883.0, 22941.0, 23017.0, 23380.0, 28988.0, 57555.0, 84966.0, 85358.0, 221955.0 
GO:0001650 CC 3.03e-04 21/1844   140/29107 D02 fibrillar center                         4298.0, 5195.0, 6598.0, 6949.0, 7343.0, 9682.0, 9807.0, 9825.0, 9875.0, 10421.0, 10469.0, 10522.0, 10849.0, 23583.0, 26517.0, 54862.0, 55809.0, 56924.0, 92856.0, 339230.0, 345630.0 
GO:0000930 CC 3.40e-04  5/1844    11/29107 D02 gamma-tubulin complex                    7283.0, 10844.0, 27175.0, 57787.0, 85378.0 
GO:0098685 CC 3.54e-04 14/1844    78/29107 D04 Schaffer collateral - CA1 synapse        29.0, 71.0, 613.0, 1128.0, 1855.0, 2550.0, 5590.0, 5802.0, 6455.0, 8927.0, 10458.0, 54476.0, 57497.0, 84628.0 
GO:0005694 CC 3.73e-04 26/1844   198/29107 D05 chromosome                               2016.0, 5430.0, 7156.0, 7862.0, 8568.0, 9149.0, 9401.0, 10785.0, 10849.0, 23067.0, 23246.0, 23466.0, 23481.0, 23774.0, 25885.0, 26155.0, 55968.0, 79080.0, 79831.0, 83743.0, 84289.0, 93426.0, 116447.0, 200424.0, 339230.0, 387893.0 
GO:0030123 CC 4.81e-04  4/1844     7/29107 D04 AP-3 adaptor complex                     8943.0, 10239.0, 23339.0, 57617.0 
GO:0030897 CC 4.81e-04  4/1844     7/29107 D03 HOPS complex                             23339.0, 55823.0, 57617.0, 64601.0 
GO:0035097 CC 5.38e-04  7/1844    24/29107 D05 histone methyltransferase complex        3054.0, 4221.0, 8085.0, 9739.0, 11091.0, 23054.0, 23067.0 
GO:0000812 CC 5.52e-04  5/1844    12/29107 D06 Swr1 complex                             8295.0, 10847.0, 10856.0, 55929.0, 57634.0 
GO:0071564 CC 5.52e-04  5/1844    12/29107 D05 npBAF complex                            6597.0, 6598.0, 6601.0, 6602.0, 6604.0 
GO:0048786 CC 6.03e-04  9/1844    39/29107 D02 presynaptic active zone                  134.0, 135.0, 5864.0, 8497.0, 8541.0, 8927.0, 10211.0, 84446.0, 140730.0 
GO:0016363 CC 6.13e-04 17/1844   111/29107 D02 nuclear matrix                           1072.0, 1609.0, 1788.0, 1822.0, 4152.0, 4221.0, 4968.0, 5119.0, 5590.0, 9612.0, 10296.0, 10856.0, 22880.0, 26993.0, 57731.0, 80139.0, 84148.0 
GO:0030496 CC 6.87e-04 23/1844   171/29107 D02 midbody                                  2664.0, 3619.0, 5300.0, 5347.0, 9600.0, 9727.0, 10297.0, 10300.0, 11336.0, 23170.0, 26073.0, 26240.0, 27183.0, 54434.0, 54784.0, 55226.0, 55262.0, 57026.0, 57787.0, 58525.0, 79720.0, 115098.0, 201163.0 
GO:0032580 CC 7.24e-04 15/1844    93/29107 D04 Golgi cisterna membrane                  2801.0, 2802.0, 6487.0, 8703.0, 8704.0, 9600.0, 11285.0, 51172.0, 54480.0, 64090.0, 89792.0, 124583.0, 126792.0, 283358.0, 338707.0 
GO:0098839 CC 7.34e-04  9/1844    40/29107 D06 postsynaptic density membrane            491.0, 747.0, 2905.0, 10280.0, 27092.0, 59284.0, 64130.0, 80758.0, 112476.0 
GO:0005884 CC 7.70e-04 14/1844    84/29107 D06 actin filament                           71.0, 87.0, 1613.0, 2011.0, 2039.0, 6714.0, 9093.0, 10297.0, 10634.0, 11151.0, 11344.0, 28988.0, 57617.0, 57731.0 
GO:0045171 CC 8.02e-04 13/1844    75/29107 D02 intercellular bridge                     14.0, 1639.0, 9094.0, 9727.0, 10297.0, 11021.0, 11188.0, 26240.0, 65263.0, 79650.0, 84628.0, 84861.0, 252839.0 
GO:0042734 CC 9.19e-04 11/1844    58/29107 D05 presynaptic membrane                     322.0, 2550.0, 9751.0, 11336.0, 22859.0, 55361.0, 57555.0, 57706.0, 84966.0, 94030.0, 112476.0 
GO:0005783 CC 1.12e-03 92/1844  1036/29107 D05 endoplasmic reticulum                    134.0, 322.0, 478.0, 1384.0, 1565.0, 2137.0, 2261.0, 2629.0, 2781.0, 2826.0, 2907.0, 3767.0, 5045.0, 5310.0, 5605.0, 5664.0, 6253.0, 6548.0, 6721.0, 6786.0, 6892.0, 7448.0, 7466.0, 8372.0, 9001.0, 9024.0, 9088.0, 9091.0, 9390.0, 9409.0, 9491.0, 9911.0, 9914.0, 9919.0, 10058.0, 10273.0, 10280.0, 10347.0, 10525.0, 10536.0, 10554.0, 10715.0, 10841.0, 10908.0, 10999.0, 11253.0, 11282.0, 22937.0, 23017.0, 23295.0, 23357.0, 23770.0, 27429.0, 51308.0, 51693.0, 51754.0, 53349.0, 54681.0, 54872.0, 55379.0, 55625.0, 55697.0, 55850.0, 56848.0, 56894.0, 58485.0, 63941.0, 64838.0, 65078.0, 65992.0, 79143.0, 79734.0, 79803.0, 79947.0, 80235.0, 83696.0, 83723.0, 84243.0, 84536.0, 84892.0, 92840.0, 94107.0, 118424.0, 124925.0, 126129.0, 127281.0, 128637.0, 129080.0, 254359.0, 254531.0, 375775.0, 553115.0 
GO:0019005 CC 1.23e-03 11/1844    60/29107 D06 SCF ubiquitin ligase complex             899.0, 26233.0, 26270.0, 54461.0, 54620.0, 55101.0, 79176.0, 80028.0, 93611.0, 144699.0, 146330.0 
GO:0010008 CC 1.49e-03 27/1844   227/29107 D06 endosome membrane                        527.0, 537.0, 1185.0, 5045.0, 7317.0, 8906.0, 8943.0, 9114.0, 10057.0, 11021.0, 11230.0, 23163.0, 23207.0, 23221.0, 23396.0, 27183.0, 51271.0, 55048.0, 55697.0, 64137.0, 79720.0, 80772.0, 84292.0, 148022.0, 155066.0, 155382.0, 376267.0 
GO:0008091 CC 1.56e-03  4/1844     9/29107 D02 spectrin                                 6710.0, 6711.0, 6712.0, 57731.0 
GO:0070776 CC 1.56e-03  4/1844     9/29107 D08 MOZ/MORF histone acetyltransferase complex 7862.0, 23774.0, 27154.0, 84289.0 
GO:0043198 CC 1.56e-03  8/1844    36/29107 D02 dendritic shaft                          4130.0, 4355.0, 5664.0, 10458.0, 11178.0, 65078.0, 84623.0, 124925.0 
GO:0030673 CC 1.78e-03  5/1844    15/29107 D06 axolemma                                 134.0, 135.0, 3767.0, 4137.0, 6711.0 
GO:0005795 CC 1.89e-03  8/1844    37/29107 D04 Golgi stack                              8720.0, 8729.0, 11282.0, 25999.0, 53349.0, 55968.0, 57574.0, 92979.0 
GO:0005759 CC 1.94e-03 40/1844   381/29107 D05 mitochondrial matrix                     50.0, 402.0, 513.0, 622.0, 3029.0, 4191.0, 4833.0, 4968.0, 5164.0, 5831.0, 6821.0, 7084.0, 7156.0, 9093.0, 10131.0, 10295.0, 10469.0, 10531.0, 10922.0, 23410.0, 25828.0, 26024.0, 26073.0, 26284.0, 26995.0, 27349.0, 51025.0, 51102.0, 54938.0, 55178.0, 55739.0, 57805.0, 60314.0, 79922.0, 80324.0, 80347.0, 90480.0, 124454.0, 285367.0, 339983.0 
GO:0030687 CC 1.98e-03  6/1844    22/29107 D04 preribosome, large subunit precursor     8568.0, 23246.0, 23481.0, 54663.0, 56342.0, 84261.0 
GO:0005615 CC 1.03e-03 77/1844  1708/29107 D02 extracellular space                      21.0, 43.0, 71.0, 87.0, 226.0, 268.0, 575.0, 955.0, 1072.0, 1101.0, 1152.0, 1636.0, 2161.0, 2783.0, 2797.0, 2817.0, 3083.0, 3623.0, 4204.0, 4282.0, 4353.0, 4681.0, 5155.0, 5199.0, 5623.0, 5646.0, 5817.0, 6376.0, 6597.0, 6712.0, 7066.0, 7425.0, 7448.0, 7477.0, 8425.0, 8646.0, 9478.0, 9542.0, 10501.0, 10637.0, 11093.0, 23659.0, 23769.0, 27344.0, 50509.0, 57643.0, 57727.0, 58189.0, 64131.0, 64838.0, 79147.0, 79955.0, 80326.0, 84883.0, 84894.0, 113540.0, 114794.0, 114900.0, 137902.0, 146433.0, 148113.0, 163175.0, 169714.0, 256158.0, 339451.0, 349667.0, 353500.0, 375616.0, 392617.0, 406924.0, 441381.0, 574038.0, 645191.0, 693122.0, 100126343.0, 100302149.0, 100532736.0 
GO:0005515 MF 9.76e-109 1244/1844 12418/29107 D02 protein binding                          14.0, 29.0, 41.0, 43.0, 53.0, 71.0, 87.0, 112.0, 118.0, 134.0, 135.0, 152.0, 156.0, 160.0, 161.0, 162.0, 166.0, 191.0, 226.0, 230.0, 271.0, 314.0, 321.0, 322.0, 326.0, 327.0, 357.0, 381.0, 396.0, 402.0, 408.0, 478.0, 482.0, 487.0, 491.0, 513.0, 516.0, 527.0, 537.0, 547.0, 572.0, 575.0, 576.0, 605.0, 610.0, 613.0, 738.0, 747.0, 752.0, 773.0, 782.0, 808.0, 823.0, 826.0, 863.0, 896.0, 899.0, 997.0, 1025.0, 1072.0, 1107.0, 1128.0, 1141.0, 1152.0, 1209.0, 1212.0, 1271.0, 1387.0, 1397.0, 1408.0, 1415.0, 1417.0, 1453.0, 1455.0, 1487.0, 1501.0, 1609.0, 1613.0, 1628.0, 1639.0, 1659.0, 1677.0, 1788.0, 1801.0, 1802.0, 1813.0, 1819.0, 1822.0, 1826.0, 1840.0, 1855.0, 1917.0, 1951.0, 1954.0, 1981.0, 2011.0, 2016.0, 2036.0, 2039.0, 2048.0, 2049.0, 2063.0, 2068.0, 2071.0, 2134.0, 2137.0, 2161.0, 2193.0, 2194.0, 2261.0, 2298.0, 2319.0, 2475.0, 2550.0, 2580.0, 2592.0, 2597.0, 2622.0, 2629.0, 2664.0, 2686.0, 2767.0, 2775.0, 2781.0, 2783.0, 2784.0, 2788.0, 2801.0, 2802.0, 2821.0, 2826.0, 2870.0, 2873.0, 2889.0, 2902.0, 2905.0, 2907.0, 2931.0, 2937.0, 2962.0, 2975.0, 2987.0, 3029.0, 3054.0, 3083.0, 3104.0, 3159.0, 3163.0, 3241.0, 3265.0, 3276.0, 3362.0, 3508.0, 3607.0, 3619.0, 3623.0, 3667.0, 3675.0, 3700.0, 3714.0, 3749.0, 3754.0, 3757.0, 3761.0, 3767.0, 3785.0, 3795.0, 3835.0, 3914.0, 3927.0, 3954.0, 3984.0, 4004.0, 4035.0, 4097.0, 4130.0, 4137.0, 4145.0, 4150.0, 4152.0, 4157.0, 4204.0, 4209.0, 4221.0, 4248.0, 4282.0, 4298.0, 4335.0, 4350.0, 4353.0, 4355.0, 4486.0, 4535.0, 4665.0, 4681.0, 4696.0, 4716.0, 4723.0, 4798.0, 4833.0, 4836.0, 4839.0, 4842.0, 4849.0, 4862.0, 4882.0, 4917.0, 4943.0, 4968.0, 4987.0, 5045.0, 5050.0, 5064.0, 5089.0, 5119.0, 5127.0, 5141.0, 5155.0, 5164.0, 5190.0, 5195.0, 5199.0, 5214.0, 5252.0, 5261.0, 5293.0, 5297.0, 5300.0, 5306.0, 5310.0, 5347.0, 5362.0, 5372.0, 5409.0, 5413.0, 5426.0, 5428.0, 5430.0, 5434.0, 5447.0, 5463.0, 5496.0, 5499.0, 5518.0, 5524.0, 5528.0, 5536.0, 5546.0, 5566.0, 5590.0, 5595.0, 5605.0, 5646.0, 5664.0, 5704.0, 5709.0, 5714.0, 5798.0, 5802.0, 5817.0, 5830.0, 5831.0, 5833.0, 5834.0, 5864.0, 5875.0, 5881.0, 5883.0, 5886.0, 5905.0, 5914.0, 5989.0, 6046.0, 6047.0, 6182.0, 6183.0, 6253.0, 6256.0, 6257.0, 6297.0, 6324.0, 6330.0, 6376.0, 6455.0, 6487.0, 6497.0, 6499.0, 6508.0, 6548.0, 6597.0, 6598.0, 6601.0, 6602.0, 6687.0, 6710.0, 6711.0, 6714.0, 6721.0, 6722.0, 6723.0, 6786.0, 6794.0, 6817.0, 6821.0, 6829.0, 6830.0, 6839.0, 6874.0, 6878.0, 6892.0, 6904.0, 6919.0, 6923.0, 6942.0, 6949.0, 6988.0, 7001.0, 7008.0, 7016.0, 7030.0, 7064.0, 7067.0, 7086.0, 7156.0, 7249.0, 7264.0, 7283.0, 7290.0, 7293.0, 7317.0, 7329.0, 7332.0, 7343.0, 7349.0, 7391.0, 7407.0, 7448.0, 7466.0, 7477.0, 7564.0, 7732.0, 7760.0, 7776.0, 7786.0, 7862.0, 7916.0, 7917.0, 8045.0, 8078.0, 8085.0, 8131.0, 8140.0, 8178.0, 8220.0, 8242.0, 8260.0, 8266.0, 8270.0, 8295.0, 8372.0, 8402.0, 8408.0, 8425.0, 8438.0, 8497.0, 8498.0, 8501.0, 8506.0, 8514.0, 8517.0, 8534.0, 8535.0, 8541.0, 8558.0, 8563.0, 8568.0, 8570.0, 8629.0, 8646.0, 8694.0, 8721.0, 8729.0, 8775.0, 8818.0, 8841.0, 8861.0, 8864.0, 8904.0, 8906.0, 8911.0, 8912.0, 8924.0, 8938.0, 8943.0, 9001.0, 9028.0, 9040.0, 9066.0, 9088.0, 9091.0, 9093.0, 9094.0, 9114.0, 9136.0, 9145.0, 9146.0, 9149.0, 9170.0, 9203.0, 9253.0, 9256.0, 9265.0, 9275.0, 9278.0, 9296.0, 9344.0, 9392.0, 9394.0, 9401.0, 9409.0, 9478.0, 9479.0, 9491.0, 9513.0, 9552.0, 9572.0, 9600.0, 9605.0, 9609.0, 9612.0, 9647.0, 9672.0, 9675.0, 9682.0, 9684.0, 9701.0, 9711.0, 9727.0, 9739.0, 9751.0, 9755.0, 9759.0, 9777.0, 9806.0, 9807.0, 9810.0, 9811.0, 9820.0, 9825.0, 9826.0, 9827.0, 9828.0, 9853.0, 9854.0, 9858.0, 9862.0, 9883.0, 9889.0, 9898.0, 9906.0, 9911.0, 9914.0, 9919.0, 9927.0, 10005.0, 10025.0, 10036.0, 10043.0, 10075.0, 10076.0, 10084.0, 10113.0, 10120.0, 10121.0, 10126.0, 10131.0, 10204.0, 10211.0, 10227.0, 10245.0, 10248.0, 10273.0, 10280.0, 10290.0, 10291.0, 10295.0, 10297.0, 10300.0, 10322.0, 10381.0, 10382.0, 10391.0, 10421.0, 10422.0, 10423.0, 10452.0, 10458.0, 10469.0, 10471.0, 10474.0, 10489.0, 10494.0, 10498.0, 10501.0, 10522.0, 10523.0, 10525.0, 10534.0, 10554.0, 10567.0, 10570.0, 10573.0, 10589.0, 10594.0, 10607.0, 10612.0, 10614.0, 10634.0, 10712.0, 10743.0, 10785.0, 10811.0, 10817.0, 10841.0, 10844.0, 10847.0, 10856.0, 10868.0, 10898.0, 10900.0, 10919.0, 10921.0, 10922.0, 10980.0, 10992.0, 11007.0, 11021.0, 11033.0, 11047.0, 11054.0, 11091.0, 11093.0, 11132.0, 11140.0, 11151.0, 11178.0, 11182.0, 11188.0, 11190.0, 11230.0, 11250.0, 11273.0, 11282.0, 11285.0, 11336.0, 11343.0, 11344.0, 22838.0, 22839.0, 22844.0, 22859.0, 22880.0, 22883.0, 22885.0, 22888.0, 22906.0, 22907.0, 22937.0, 22941.0, 22955.0, 22980.0, 22983.0, 22984.0, 22992.0, 23005.0, 23017.0, 23031.0, 23038.0, 23054.0, 23067.0, 23098.0, 23108.0, 23119.0, 23125.0, 23139.0, 23151.0, 23152.0, 23162.0, 23163.0, 23170.0, 23178.0, 23192.0, 23199.0, 23201.0, 23207.0, 23214.0, 23221.0, 23246.0, 23265.0, 23281.0, 23288.0, 23295.0, 23299.0, 23309.0, 23315.0, 23326.0, 23338.0, 23339.0, 23352.0, 23363.0, 23373.0, 23380.0, 23386.0, 23396.0, 23399.0, 23400.0, 23410.0, 23416.0, 23457.0, 23466.0, 23476.0, 23481.0, 23492.0, 23523.0, 23542.0, 23552.0, 23558.0, 23567.0, 23583.0, 23587.0, 23616.0, 23623.0, 23640.0, 23644.0, 23646.0, 23647.0, 23762.0, 23770.0, 23774.0, 25759.0, 25766.0, 25771.0, 25792.0, 25803.0, 25828.0, 25837.0, 25851.0, 25885.0, 25886.0, 25920.0, 25930.0, 25953.0, 25960.0, 25988.0, 25999.0, 26000.0, 26007.0, 26011.0, 26013.0, 26015.0, 26017.0, 26024.0, 26048.0, 26056.0, 26063.0, 26071.0, 26073.0, 26100.0, 26121.0, 26145.0, 26155.0, 26168.0, 26205.0, 26240.0, 26270.0, 26284.0, 26504.0, 26517.0, 26519.0, 26523.0, 26580.0, 26993.0, 27043.0, 27153.0, 27154.0, 27156.0, 27183.0, 27232.0, 27242.0, 27245.0, 27338.0, 27339.0, 27341.0, 27351.0, 27352.0, 27429.0, 28952.0, 28955.0, 28964.0, 28988.0, 29099.0, 29101.0, 29844.0, 29855.0, 29886.0, 29888.0, 29890.0, 29903.0, 29924.0, 29928.0, 29965.0, 29993.0, 30000.0, 30815.0, 50512.0, 50626.0, 50628.0, 50632.0, 50649.0, 50813.0, 50855.0, 50861.0, 50943.0, 51005.0, 51011.0, 51016.0, 51025.0, 51042.0, 51073.0, 51078.0, 51112.0, 51157.0, 51172.0, 51177.0, 51271.0, 51282.0, 51286.0, 51291.0, 51295.0, 51307.0, 51308.0, 51310.0, 51341.0, 51343.0, 51428.0, 51517.0, 51550.0, 51586.0, 51619.0, 51621.0, 51655.0, 51665.0, 51684.0, 51693.0, 51750.0, 51754.0, 53349.0, 53615.0, 53917.0, 54413.0, 54434.0, 54461.0, 54472.0, 54476.0, 54512.0, 54531.0, 54535.0, 54555.0, 54620.0, 54662.0, 54663.0, 54760.0, 54776.0, 54784.0, 54785.0, 54862.0, 54870.0, 54938.0, 54946.0, 54958.0, 54998.0, 55011.0, 55048.0, 55049.0, 55090.0, 55108.0, 55111.0, 55128.0, 55154.0, 55163.0, 55178.0, 55201.0, 55210.0, 55222.0, 55226.0, 55231.0, 55238.0, 55260.0, 55262.0, 55295.0, 55317.0, 55324.0, 55337.0, 55361.0, 55379.0, 55527.0, 55588.0, 55611.0, 55615.0, 55621.0, 55626.0, 55633.0, 55643.0, 55658.0, 55684.0, 55690.0, 55697.0, 55715.0, 55721.0, 55731.0, 55735.0, 55739.0, 55743.0, 55764.0, 55809.0, 55823.0, 55850.0, 55929.0, 55968.0, 56181.0, 56301.0, 56654.0, 56848.0, 56850.0, 56893.0, 56894.0, 56915.0, 56924.0, 56926.0, 56970.0, 56971.0, 57026.0, 57176.0, 57184.0, 57338.0, 57418.0, 57459.0, 57470.0, 57473.0, 57482.0, 57521.0, 57524.0, 57591.0, 57596.0, 57610.0, 57611.0, 57617.0, 57634.0, 57647.0, 57662.0, 57680.0, 57693.0, 57727.0, 57731.0, 57732.0, 57761.0, 57787.0, 57794.0, 57805.0, 58485.0, 58506.0, 58509.0, 58512.0, 58525.0, 59284.0, 60314.0, 60370.0, 60626.0, 60680.0, 63893.0, 63905.0, 63922.0, 63925.0, 63941.0, 64090.0, 64130.0, 64137.0, 64210.0, 64223.0, 64320.0, 64375.0, 64428.0, 64601.0, 64708.0, 64755.0, 64759.0, 64771.0, 64777.0, 64781.0, 64837.0, 64897.0, 64975.0, 65057.0, 65078.0, 65083.0, 65094.0, 65123.0, 65263.0, 65264.0, 65982.0, 65988.0, 65990.0, 65992.0, 65999.0, 78987.0, 78999.0, 79004.0, 79016.0, 79035.0, 79050.0, 79065.0, 79080.0, 79089.0, 79094.0, 79102.0, 79140.0, 79142.0, 79143.0, 79159.0, 79176.0, 79363.0, 79446.0, 79567.0, 79575.0, 79637.0, 79650.0, 79680.0, 79697.0, 79705.0, 79706.0, 79720.0, 79734.0, 79797.0, 79803.0, 79831.0, 79847.0, 79863.0, 79873.0, 79903.0, 79922.0, 79930.0, 79932.0, 79939.0, 79947.0, 79955.0, 80020.0, 80023.0, 80097.0, 80139.0, 80142.0, 80148.0, 80152.0, 80153.0, 80178.0, 80212.0, 80256.0, 80325.0, 80331.0, 80347.0, 80700.0, 80714.0, 80742.0, 80757.0, 80758.0, 80774.0, 80775.0, 80789.0, 80790.0, 80851.0, 81559.0, 81570.0, 81618.0, 81619.0, 81875.0, 81876.0, 81932.0, 83442.0, 83541.0, 83605.0, 83637.0, 83638.0, 83658.0, 83667.0, 83692.0, 83696.0, 83743.0, 83746.0, 83874.0, 83931.0, 83985.0, 84065.0, 84067.0, 84132.0, 84148.0, 84215.0, 84219.0, 84221.0, 84231.0, 84256.0, 84258.0, 84261.0, 84277.0, 84286.0, 84287.0, 84289.0, 84292.0, 84309.0, 84310.0, 84315.0, 84316.0, 84461.0, 84464.0, 84498.0, 84557.0, 84618.0, 84623.0, 84628.0, 84656.0, 84717.0, 84759.0, 84823.0, 84861.0, 84878.0, 84883.0, 84892.0, 84894.0, 84895.0, 84905.0, 84934.0, 84937.0, 84940.0, 84964.0, 84967.0, 84988.0, 84993.0, 85014.0, 85358.0, 85359.0, 85369.0, 85395.0, 85409.0, 85446.0, 85456.0, 89792.0, 89887.0, 89941.0, 90060.0, 90120.0, 90353.0, 90379.0, 90480.0, 90485.0, 90780.0, 90809.0, 90956.0, 90987.0, 91056.0, 91179.0, 91663.0, 91869.0, 92595.0, 92609.0, 92714.0, 92840.0, 92856.0, 93145.0, 93185.0, 93210.0, 93426.0, 93611.0, 94097.0, 94107.0, 94233.0, 112476.0, 112755.0, 112939.0, 113000.0, 113655.0, 114783.0, 114822.0, 114900.0, 115399.0, 115950.0, 116138.0, 116225.0, 116412.0, 116987.0, 117166.0, 118424.0, 121793.0, 122953.0, 124044.0, 124045.0, 124402.0, 124583.0, 124790.0, 124925.0, 124935.0, 124995.0, 125058.0, 125170.0, 125988.0, 126129.0, 126299.0, 127281.0, 128637.0, 129880.0, 130557.0, 136051.0, 138311.0, 138428.0, 138716.0, 139285.0, 140459.0, 140465.0, 140730.0, 140775.0, 140831.0, 140901.0, 142678.0, 144097.0, 144347.0, 144699.0, 146059.0, 146433.0, 146540.0, 146664.0, 146691.0, 148022.0, 148137.0, 148979.0, 149603.0, 153090.0, 155054.0, 155061.0, 155382.0, 157285.0, 161145.0, 161882.0, 162427.0, 162466.0, 162540.0, 162989.0, 163688.0, 168544.0, 168620.0, 170394.0, 170463.0, 171568.0, 192683.0, 196403.0, 196463.0, 196500.0, 197342.0, 199720.0, 200424.0, 201163.0, 201164.0, 201254.0, 203054.0, 203245.0, 205251.0, 219541.0, 220001.0, 220359.0, 221424.0, 221937.0, 221955.0, 222229.0, 222255.0, 246330.0, 252839.0, 253980.0, 254122.0, 254359.0, 255043.0, 261734.0, 282974.0, 283212.0, 283248.0, 283373.0, 283450.0, 283933.0, 284001.0, 284312.0, 284338.0, 284346.0, 284352.0, 284403.0, 284439.0, 284613.0, 285367.0, 286075.0, 286077.0, 286128.0, 286336.0, 326624.0, 339105.0, 339230.0, 339344.0, 339451.0, 339665.0, 339983.0, 340602.0, 343637.0, 344558.0, 348180.0, 348262.0, 349334.0, 374569.0, 374920.0, 375484.0, 375791.0, 376267.0, 387893.0, 388552.0, 399979.0, 402381.0, 440050.0, 440400.0, 553115.0, 643853.0, 653247.0, 653319.0, 653784.0, 727800.0, 729438.0, 729991.0, 100101267.0, 100132074.0, 100132341.0, 100532736.0, 100533183.0, 101059938.0 
GO:0005524 MF 1.58e-19 184/1844  1458/29107 D08 ATP binding                              16.0, 21.0, 71.0, 109.0, 112.0, 156.0, 478.0, 487.0, 491.0, 513.0, 537.0, 547.0, 613.0, 997.0, 1025.0, 1107.0, 1152.0, 1185.0, 1453.0, 1455.0, 1609.0, 1613.0, 1659.0, 1981.0, 2011.0, 2048.0, 2049.0, 2068.0, 2071.0, 2193.0, 2261.0, 2475.0, 2580.0, 2870.0, 2931.0, 2937.0, 2987.0, 3508.0, 3706.0, 3767.0, 3795.0, 3835.0, 3984.0, 4141.0, 4145.0, 4294.0, 4486.0, 4597.0, 4833.0, 4882.0, 5026.0, 5127.0, 5164.0, 5190.0, 5198.0, 5214.0, 5261.0, 5293.0, 5297.0, 5347.0, 5524.0, 5536.0, 5566.0, 5590.0, 5595.0, 5605.0, 5704.0, 6499.0, 6597.0, 6687.0, 6714.0, 6794.0, 6833.0, 7016.0, 7084.0, 7317.0, 7329.0, 7332.0, 7371.0, 7407.0, 7786.0, 8224.0, 8408.0, 8438.0, 8558.0, 8566.0, 9024.0, 9040.0, 9088.0, 9093.0, 9149.0, 9344.0, 9401.0, 9578.0, 9807.0, 9914.0, 10057.0, 10058.0, 10061.0, 10120.0, 10121.0, 10131.0, 10290.0, 10295.0, 10347.0, 10469.0, 10494.0, 10525.0, 10847.0, 10856.0, 10922.0, 11044.0, 11344.0, 22880.0, 22907.0, 22983.0, 23031.0, 23046.0, 23139.0, 23170.0, 23178.0, 23396.0, 23400.0, 23457.0, 23552.0, 26007.0, 26038.0, 27183.0, 27338.0, 27433.0, 51428.0, 51619.0, 51750.0, 54555.0, 54938.0, 55083.0, 55210.0, 55226.0, 55229.0, 55324.0, 55361.0, 55687.0, 55739.0, 56848.0, 56924.0, 57176.0, 57410.0, 57576.0, 57634.0, 57647.0, 57680.0, 57761.0, 57787.0, 63893.0, 63922.0, 64137.0, 64781.0, 65264.0, 65268.0, 79039.0, 79705.0, 80347.0, 81570.0, 81618.0, 83694.0, 83931.0, 84446.0, 84630.0, 89845.0, 90956.0, 90990.0, 91461.0, 113220.0, 114783.0, 118424.0, 124454.0, 126520.0, 139728.0, 140901.0, 167359.0, 282974.0, 317781.0, 375449.0, 388228.0 
GO:0046872 MF 9.00e-12 227/1844  2297/29107 D04 metal ion binding                        109.0, 112.0, 271.0, 478.0, 491.0, 747.0, 773.0, 863.0, 1609.0, 1788.0, 1819.0, 2068.0, 2137.0, 2767.0, 2775.0, 2781.0, 3029.0, 3104.0, 3163.0, 3614.0, 3675.0, 3704.0, 3750.0, 3927.0, 3984.0, 4004.0, 4150.0, 4353.0, 4519.0, 4723.0, 4833.0, 4862.0, 5045.0, 5141.0, 5198.0, 5214.0, 5252.0, 5372.0, 5430.0, 5496.0, 5499.0, 5536.0, 5590.0, 5605.0, 6297.0, 6942.0, 7016.0, 7064.0, 7564.0, 7625.0, 7701.0, 7727.0, 7760.0, 7776.0, 7862.0, 8085.0, 8438.0, 8517.0, 8703.0, 8704.0, 8912.0, 8927.0, 9088.0, 9093.0, 9146.0, 9148.0, 9278.0, 9379.0, 9647.0, 9755.0, 9797.0, 9810.0, 9889.0, 9914.0, 10296.0, 10322.0, 10494.0, 10522.0, 10743.0, 11033.0, 11044.0, 11282.0, 22838.0, 22885.0, 22888.0, 23030.0, 23060.0, 23119.0, 23144.0, 23295.0, 23338.0, 23770.0, 23774.0, 25799.0, 25953.0, 25988.0, 26007.0, 26038.0, 26048.0, 26145.0, 26205.0, 26993.0, 27153.0, 27154.0, 28964.0, 29965.0, 50614.0, 50943.0, 51005.0, 51011.0, 51078.0, 51157.0, 51291.0, 51333.0, 51341.0, 51428.0, 51621.0, 51750.0, 54476.0, 54753.0, 54784.0, 54849.0, 54890.0, 55229.0, 55298.0, 55621.0, 55658.0, 55679.0, 55743.0, 55778.0, 55809.0, 55823.0, 57473.0, 57617.0, 57623.0, 57693.0, 57732.0, 58525.0, 59269.0, 63891.0, 63925.0, 63977.0, 64131.0, 64320.0, 64428.0, 64763.0, 64777.0, 65094.0, 65982.0, 79033.0, 79142.0, 79705.0, 79759.0, 79797.0, 79831.0, 79947.0, 80139.0, 80742.0, 80774.0, 81890.0, 83482.0, 84148.0, 84215.0, 84256.0, 84289.0, 84364.0, 84464.0, 84627.0, 84759.0, 84878.0, 84900.0, 84905.0, 84937.0, 84964.0, 89887.0, 90379.0, 90485.0, 90780.0, 90987.0, 92595.0, 114783.0, 115509.0, 115950.0, 116225.0, 116412.0, 116983.0, 116987.0, 116988.0, 119016.0, 126299.0, 130557.0, 136051.0, 137902.0, 146540.0, 148979.0, 149603.0, 152992.0, 155054.0, 155061.0, 155185.0, 161882.0, 162466.0, 163033.0, 168544.0, 196403.0, 199746.0, 200035.0, 201164.0, 201514.0, 221955.0, 255374.0, 282974.0, 283933.0, 284106.0, 284312.0, 284346.0, 284613.0, 286075.0, 286128.0, 344558.0, 388569.0, 401262.0, 414189.0, 643853.0, 727800.0, 100131017.0, 100507290.0 
GO:0003723 MF 1.22e-10 150/1844  1389/29107 D04 RNA binding                              118.0, 226.0, 327.0, 1107.0, 1659.0, 1819.0, 1981.0, 2011.0, 2193.0, 2194.0, 2962.0, 3276.0, 3508.0, 3614.0, 4035.0, 4137.0, 4150.0, 4191.0, 4204.0, 4839.0, 4858.0, 5430.0, 5536.0, 5905.0, 6182.0, 6183.0, 6499.0, 6597.0, 6711.0, 6829.0, 6830.0, 6942.0, 6949.0, 7317.0, 7329.0, 7332.0, 7343.0, 7625.0, 7916.0, 8402.0, 8568.0, 8570.0, 8721.0, 8971.0, 9136.0, 9277.0, 9513.0, 9739.0, 9811.0, 9875.0, 9889.0, 9898.0, 10075.0, 10131.0, 10147.0, 10248.0, 10291.0, 10514.0, 10523.0, 10573.0, 10594.0, 10607.0, 10849.0, 10898.0, 10921.0, 10922.0, 10992.0, 11151.0, 11189.0, 11273.0, 11344.0, 22907.0, 22984.0, 23067.0, 23082.0, 23223.0, 23246.0, 23481.0, 23567.0, 25766.0, 25920.0, 26017.0, 26024.0, 26121.0, 26155.0, 26284.0, 26523.0, 26993.0, 26995.0, 27043.0, 27079.0, 27341.0, 27349.0, 29890.0, 51069.0, 51073.0, 51087.0, 51253.0, 51428.0, 54555.0, 54890.0, 54938.0, 55178.0, 55226.0, 55337.0, 55379.0, 55621.0, 56342.0, 56915.0, 57466.0, 57470.0, 57647.0, 57666.0, 57727.0, 57794.0, 57805.0, 58506.0, 58509.0, 60677.0, 60680.0, 63893.0, 64975.0, 65083.0, 79033.0, 79039.0, 79050.0, 79080.0, 79159.0, 79922.0, 80324.0, 80742.0, 81875.0, 83638.0, 83743.0, 84309.0, 84310.0, 92609.0, 113000.0, 114984.0, 115098.0, 124995.0, 138428.0, 138716.0, 163033.0, 280636.0, 285367.0, 317781.0, 339230.0, 345630.0, 553115.0 
GO:0003714 MF 1.67e-09 36/1844   186/29107 D03 transcription corepressor activity       166.0, 863.0, 1387.0, 1487.0, 1788.0, 1822.0, 4204.0, 4294.0, 4665.0, 5195.0, 6597.0, 7290.0, 8535.0, 8841.0, 9612.0, 9759.0, 10514.0, 10589.0, 10856.0, 22980.0, 23309.0, 26145.0, 26155.0, 50943.0, 51684.0, 54531.0, 55809.0, 55929.0, 57727.0, 57761.0, 79039.0, 84215.0, 115950.0, 161882.0, 283248.0, 387893.0 
GO:0003677 MF 1.20e-08 104/1844   921/29107 D04 DNA binding                              1025.0, 1107.0, 1408.0, 1677.0, 1788.0, 2071.0, 2649.0, 2962.0, 2975.0, 3159.0, 3508.0, 3614.0, 3835.0, 4137.0, 4152.0, 4204.0, 4798.0, 4862.0, 5252.0, 5426.0, 5428.0, 5430.0, 5434.0, 6047.0, 6597.0, 6598.0, 6621.0, 6830.0, 6874.0, 6878.0, 6919.0, 6942.0, 7156.0, 7862.0, 8085.0, 8242.0, 8438.0, 8570.0, 8629.0, 8721.0, 8861.0, 9203.0, 9278.0, 9612.0, 10075.0, 10084.0, 10113.0, 10589.0, 10847.0, 22980.0, 22993.0, 23119.0, 23144.0, 23583.0, 25885.0, 25988.0, 26015.0, 26038.0, 26073.0, 26993.0, 27245.0, 29844.0, 29855.0, 50943.0, 51042.0, 51078.0, 51085.0, 51087.0, 51341.0, 51750.0, 53615.0, 54870.0, 54921.0, 55201.0, 55809.0, 57106.0, 57410.0, 57473.0, 57585.0, 57634.0, 57680.0, 63922.0, 79035.0, 80142.0, 80152.0, 84256.0, 84464.0, 84627.0, 84656.0, 84883.0, 84905.0, 115950.0, 116447.0, 130557.0, 146713.0, 161725.0, 161882.0, 162989.0, 163033.0, 171568.0, 197342.0, 201254.0, 220359.0, 100144748.0 
GO:0004674 MF 5.50e-08 55/1844   396/29107 D06 protein serine/threonine kinase activity 613.0, 1025.0, 1453.0, 1455.0, 1613.0, 2011.0, 2475.0, 2580.0, 2931.0, 3984.0, 4294.0, 5127.0, 5261.0, 5347.0, 5566.0, 5590.0, 5595.0, 5605.0, 6046.0, 6794.0, 7016.0, 7786.0, 8408.0, 8558.0, 9024.0, 9088.0, 9149.0, 9344.0, 9578.0, 10290.0, 10295.0, 10494.0, 10922.0, 22983.0, 23031.0, 23139.0, 23178.0, 23552.0, 56924.0, 57787.0, 65268.0, 79705.0, 83694.0, 83931.0, 84446.0, 84630.0, 90956.0, 114783.0, 139728.0, 140901.0, 167359.0, 203054.0, 282974.0, 375449.0, 388228.0 
GO:0044877 MF 8.32e-08 51/1844   361/29107 D02 protein-containing complex binding       135.0, 160.0, 322.0, 1141.0, 1813.0, 2048.0, 2783.0, 2902.0, 3265.0, 3623.0, 3914.0, 4035.0, 4519.0, 4524.0, 5050.0, 5190.0, 5214.0, 5536.0, 5590.0, 6711.0, 7067.0, 7391.0, 8408.0, 8517.0, 8775.0, 9114.0, 9578.0, 9612.0, 9810.0, 9825.0, 9862.0, 22937.0, 23163.0, 23510.0, 23542.0, 25828.0, 27183.0, 28964.0, 29888.0, 50632.0, 57521.0, 58525.0, 65057.0, 65078.0, 80758.0, 83667.0, 85456.0, 122953.0, 153090.0, 192683.0, 201163.0 
GO:0003682 MF 1.34e-07 56/1844   418/29107 D02 chromatin binding                        322.0, 326.0, 1025.0, 1387.0, 1487.0, 1788.0, 3054.0, 3159.0, 4152.0, 4204.0, 4221.0, 4335.0, 4353.0, 5089.0, 5252.0, 5426.0, 5428.0, 5914.0, 6046.0, 6602.0, 6604.0, 6829.0, 6839.0, 7343.0, 8535.0, 8841.0, 8861.0, 9612.0, 10036.0, 22880.0, 22907.0, 22955.0, 23054.0, 23125.0, 23309.0, 23476.0, 25885.0, 25988.0, 26013.0, 26155.0, 27043.0, 56917.0, 57585.0, 57634.0, 57680.0, 57727.0, 79831.0, 83743.0, 83746.0, 84289.0, 84629.0, 84656.0, 90780.0, 116138.0, 122953.0, 222229.0 
GO:0008134 MF 1.75e-07 33/1844   193/29107 D03 transcription factor binding             118.0, 322.0, 408.0, 1387.0, 1487.0, 1788.0, 2962.0, 3159.0, 3508.0, 4665.0, 5089.0, 5798.0, 5914.0, 6047.0, 6597.0, 6604.0, 7067.0, 7329.0, 8841.0, 9739.0, 9759.0, 10514.0, 22984.0, 23082.0, 27043.0, 50855.0, 51085.0, 51684.0, 55588.0, 84148.0, 115950.0, 161882.0, 219541.0 
GO:0031267 MF 2.01e-07 40/1844   259/29107 D05 small GTPase binding                     396.0, 537.0, 752.0, 1613.0, 1855.0, 2622.0, 2664.0, 3706.0, 5830.0, 5875.0, 5905.0, 7249.0, 8408.0, 9578.0, 9727.0, 9827.0, 9853.0, 9905.0, 10204.0, 10811.0, 23163.0, 23214.0, 23299.0, 23380.0, 23647.0, 26056.0, 27352.0, 29098.0, 30000.0, 50855.0, 54662.0, 55654.0, 56848.0, 57706.0, 79803.0, 85369.0, 92558.0, 128637.0, 140730.0, 253980.0 
GO:0106310 MF 4.99e-07 49/1844   359/29107 D06 protein serine kinase activity           613.0, 1025.0, 1453.0, 1455.0, 1613.0, 2011.0, 2475.0, 2580.0, 2931.0, 3984.0, 4294.0, 5127.0, 5347.0, 5566.0, 5590.0, 5595.0, 5605.0, 6794.0, 7016.0, 7786.0, 8408.0, 8558.0, 9024.0, 9088.0, 9149.0, 9344.0, 9578.0, 10290.0, 10494.0, 22983.0, 23031.0, 23139.0, 23178.0, 23552.0, 56924.0, 57787.0, 65268.0, 79705.0, 83694.0, 83931.0, 84446.0, 84630.0, 114783.0, 139728.0, 140901.0, 167359.0, 282974.0, 375449.0, 388228.0 
GO:0008270 MF 5.07e-07 89/1844   810/29107 D06 zinc ion binding                         16.0, 326.0, 766.0, 1107.0, 1387.0, 1397.0, 1636.0, 1840.0, 2063.0, 2592.0, 2649.0, 3508.0, 4152.0, 4351.0, 5119.0, 5426.0, 5875.0, 5914.0, 6047.0, 6256.0, 6257.0, 6497.0, 6687.0, 6839.0, 6919.0, 7067.0, 7156.0, 7732.0, 8078.0, 8193.0, 8242.0, 8566.0, 8924.0, 9203.0, 9572.0, 9682.0, 9759.0, 10531.0, 10612.0, 10868.0, 10893.0, 10898.0, 10919.0, 11093.0, 22880.0, 22992.0, 23217.0, 23326.0, 23352.0, 23400.0, 23410.0, 23567.0, 23659.0, 24149.0, 25792.0, 25885.0, 26013.0, 26517.0, 26519.0, 50626.0, 51042.0, 51523.0, 53349.0, 54620.0, 54814.0, 55128.0, 56970.0, 57178.0, 57459.0, 57574.0, 57643.0, 64375.0, 79102.0, 80128.0, 81559.0, 83637.0, 83746.0, 84231.0, 85358.0, 85446.0, 90204.0, 92979.0, 124454.0, 140831.0, 142678.0, 161725.0, 200424.0, 440730.0, 100125288.0 
GO:0003713 MF 8.24e-07 36/1844   232/29107 D03 transcription coactivator activity       322.0, 408.0, 1387.0, 1840.0, 3054.0, 3159.0, 6597.0, 6598.0, 6601.0, 6602.0, 6604.0, 6878.0, 7332.0, 8085.0, 8721.0, 8864.0, 9149.0, 9862.0, 10025.0, 10084.0, 10474.0, 10498.0, 10589.0, 10847.0, 23054.0, 23125.0, 23326.0, 23476.0, 23558.0, 55809.0, 56970.0, 57178.0, 57591.0, 64210.0, 84969.0, 115098.0 
GO:0048156 MF 2.73e-06 13/1844    45/29107 D04 tau protein binding                      322.0, 1639.0, 2011.0, 2931.0, 4130.0, 5300.0, 5536.0, 9024.0, 9344.0, 10273.0, 57787.0, 84446.0, 84630.0 
GO:0050321 MF 3.77e-06  9/1844    22/29107 D06 tau-protein kinase activity              1453.0, 2011.0, 2931.0, 5261.0, 9024.0, 9344.0, 57787.0, 84446.0, 84630.0 
GO:0016887 MF 5.47e-06 37/1844   264/29107 D07 ATP hydrolysis activity                  21.0, 478.0, 487.0, 491.0, 547.0, 1107.0, 1659.0, 2068.0, 2071.0, 3508.0, 3835.0, 5190.0, 5524.0, 8438.0, 9401.0, 9914.0, 10058.0, 10847.0, 10856.0, 22880.0, 22907.0, 23046.0, 23400.0, 26038.0, 27183.0, 51428.0, 51750.0, 54555.0, 57576.0, 57647.0, 57680.0, 64137.0, 79039.0, 81570.0, 90990.0, 113220.0, 317781.0 
GO:0005096 MF 6.98e-06 36/1844   256/29107 D05 GTPase activator activity                29.0, 396.0, 408.0, 613.0, 2664.0, 4943.0, 5905.0, 6904.0, 7249.0, 8131.0, 8498.0, 9905.0, 10113.0, 11033.0, 23108.0, 23380.0, 23616.0, 25771.0, 26000.0, 27352.0, 28964.0, 51291.0, 54662.0, 55633.0, 80728.0, 83874.0, 84364.0, 116983.0, 116987.0, 116988.0, 119016.0, 125058.0, 128637.0, 153090.0, 201163.0, 414189.0 
GO:0030374 MF 7.43e-06 14/1844    56/29107 D04 nuclear receptor coactivator activity    87.0, 3159.0, 6047.0, 9862.0, 10474.0, 10498.0, 23054.0, 23082.0, 23326.0, 55809.0, 56970.0, 57178.0, 57805.0, 83637.0 
GO:0019901 MF 1.33e-05 55/1844   470/29107 D05 protein kinase binding                   112.0, 160.0, 161.0, 162.0, 396.0, 572.0, 808.0, 896.0, 1025.0, 1408.0, 1639.0, 1855.0, 1917.0, 2475.0, 2801.0, 4137.0, 5310.0, 5347.0, 5566.0, 5590.0, 5881.0, 5883.0, 6497.0, 7016.0, 7391.0, 7786.0, 9024.0, 9093.0, 9759.0, 10131.0, 11140.0, 11188.0, 11190.0, 23221.0, 23542.0, 25759.0, 25930.0, 51684.0, 54461.0, 54776.0, 55011.0, 55128.0, 57521.0, 57761.0, 79706.0, 84446.0, 85369.0, 112755.0, 114790.0, 140775.0, 146691.0, 148022.0, 153090.0, 286077.0, 399473.0 
GO:0031434 MF 2.25e-05  6/1844    11/29107 D06 mitogen-activated protein kinase kinase binding 1636.0, 5300.0, 9344.0, 9479.0, 57761.0, 153090.0 
GO:0031625 MF 3.37e-05 38/1844   296/29107 D05 ubiquitin protein ligase binding         71.0, 322.0, 408.0, 527.0, 1152.0, 1840.0, 2821.0, 3757.0, 4157.0, 5430.0, 5566.0, 5905.0, 6497.0, 6714.0, 6923.0, 7332.0, 7466.0, 7917.0, 8517.0, 8924.0, 9682.0, 9810.0, 9820.0, 9927.0, 10273.0, 22888.0, 23640.0, 51619.0, 54472.0, 55611.0, 55626.0, 57761.0, 84557.0, 85409.0, 92714.0, 118424.0, 155061.0, 199720.0 
GO:0000049 MF 3.74e-05 15/1844    72/29107 D05 tRNA binding                             16.0, 2193.0, 3508.0, 4141.0, 23587.0, 26024.0, 54938.0, 55226.0, 55621.0, 55687.0, 60678.0, 80324.0, 90353.0, 124454.0, 348180.0 
GO:0003712 MF 4.80e-05 21/1844   127/29107 D02 transcription coregulator activity       3159.0, 4665.0, 6598.0, 6602.0, 6604.0, 8193.0, 8295.0, 8861.0, 9862.0, 22992.0, 23125.0, 23476.0, 51586.0, 54620.0, 55090.0, 55588.0, 84148.0, 84717.0, 115950.0, 219541.0, 284358.0 
GO:0008022 MF 6.78e-05 27/1844   189/29107 D03 protein C-terminus binding               160.0, 1487.0, 1613.0, 2068.0, 2071.0, 3265.0, 3767.0, 4987.0, 5190.0, 5430.0, 5864.0, 6455.0, 6714.0, 6721.0, 7016.0, 9409.0, 10458.0, 10567.0, 10612.0, 11151.0, 11190.0, 23119.0, 27183.0, 28988.0, 57466.0, 84759.0, 85358.0 
GO:0004842 MF 9.73e-05 31/1844   230/29107 D04 ubiquitin-protein transferase activity   997.0, 6047.0, 7332.0, 9040.0, 9148.0, 9810.0, 10075.0, 10273.0, 10296.0, 23295.0, 23352.0, 26233.0, 26262.0, 27338.0, 27339.0, 51619.0, 55128.0, 55743.0, 57574.0, 63891.0, 63893.0, 64320.0, 64777.0, 84231.0, 84937.0, 142678.0, 144699.0, 149603.0, 253980.0, 283450.0, 727800.0 
GO:0061630 MF 1.18e-04 37/1844   302/29107 D05 ubiquitin protein ligase activity        1840.0, 7732.0, 8924.0, 9148.0, 9862.0, 10075.0, 10273.0, 10296.0, 10612.0, 23295.0, 23352.0, 26145.0, 26270.0, 27339.0, 51665.0, 54476.0, 55128.0, 55298.0, 55658.0, 55743.0, 55823.0, 57617.0, 63893.0, 64320.0, 64777.0, 79102.0, 81559.0, 84461.0, 84900.0, 84937.0, 93611.0, 142678.0, 149603.0, 196403.0, 246330.0, 344558.0, 727800.0 
GO:0001222 MF 1.19e-04  9/1844    32/29107 D05 transcription corepressor binding        1487.0, 5252.0, 8841.0, 8864.0, 9572.0, 10919.0, 23625.0, 51341.0, 58525.0 
GO:0071889 MF 1.19e-04  9/1844    32/29107 D03 14-3-3 protein binding                   572.0, 5590.0, 25771.0, 55633.0, 57521.0, 79567.0, 84861.0, 153090.0, 221937.0 
GO:0042393 MF 1.50e-04 24/1844   166/29107 D03 histone binding                          322.0, 326.0, 6601.0, 6830.0, 7290.0, 7862.0, 8085.0, 8193.0, 10847.0, 11091.0, 22955.0, 23038.0, 23774.0, 25988.0, 26013.0, 26155.0, 27154.0, 55011.0, 57680.0, 83743.0, 83746.0, 84148.0, 84656.0, 90780.0 
GO:0051864 MF 1.95e-04  5/1844    10/29107 D05 histone H3-methyl-lysine-36 demethylase activity 9682.0, 22992.0, 23030.0, 79697.0, 79831.0 
GO:0043021 MF 1.99e-04  9/1844    34/29107 D03 ribonucleoprotein complex binding        5499.0, 10084.0, 10421.0, 23246.0, 23481.0, 26121.0, 50628.0, 60678.0, 92609.0 
GO:0008017 MF 2.32e-04 32/1844   255/29107 D05 microtubule binding                      547.0, 1639.0, 2597.0, 2622.0, 2801.0, 3835.0, 4130.0, 4137.0, 4968.0, 5195.0, 5347.0, 5536.0, 10297.0, 10300.0, 10634.0, 10841.0, 11178.0, 22983.0, 23046.0, 23139.0, 23281.0, 25999.0, 51308.0, 55083.0, 55201.0, 57576.0, 57787.0, 79187.0, 84557.0, 85378.0, 90990.0, 113220.0 
GO:0042802 MF 2.49e-04 130/1844  1495/29107 D03 identical protein binding                71.0, 135.0, 191.0, 226.0, 321.0, 326.0, 327.0, 547.0, 610.0, 1415.0, 1487.0, 1613.0, 1659.0, 1677.0, 1788.0, 1813.0, 1855.0, 1981.0, 2048.0, 2194.0, 2261.0, 2475.0, 2597.0, 2801.0, 2937.0, 3054.0, 3104.0, 3276.0, 3508.0, 3704.0, 3757.0, 4097.0, 4137.0, 4282.0, 4665.0, 4681.0, 4882.0, 5050.0, 5119.0, 5155.0, 5195.0, 5214.0, 5252.0, 5347.0, 5362.0, 5413.0, 5536.0, 5595.0, 5831.0, 6047.0, 6256.0, 6455.0, 6497.0, 6723.0, 6786.0, 7264.0, 7283.0, 7371.0, 7391.0, 8408.0, 8517.0, 8694.0, 8904.0, 9513.0, 9605.0, 9672.0, 9759.0, 9889.0, 10021.0, 10036.0, 10126.0, 10204.0, 10458.0, 10489.0, 10567.0, 10589.0, 10612.0, 10614.0, 10817.0, 10856.0, 11188.0, 23380.0, 23647.0, 23770.0, 26013.0, 26121.0, 26205.0, 27232.0, 27339.0, 27351.0, 27429.0, 27433.0, 29886.0, 29993.0, 51078.0, 54785.0, 55128.0, 55178.0, 55697.0, 56850.0, 56893.0, 57524.0, 57555.0, 64137.0, 65989.0, 79147.0, 79159.0, 79187.0, 79705.0, 79734.0, 79797.0, 79955.0, 80153.0, 80212.0, 84823.0, 92714.0, 116412.0, 124790.0, 147906.0, 153090.0, 157285.0, 168620.0, 200958.0, 253980.0, 255043.0, 339344.0, 375791.0, 553115.0, 729438.0, 100532736.0 
GO:0097110 MF 2.57e-04 13/1844    67/29107 D03 scaffold protein binding                 3757.0, 4842.0, 5595.0, 5605.0, 6714.0, 6949.0, 7343.0, 8912.0, 10458.0, 11140.0, 23192.0, 54413.0, 85358.0 
GO:0019904 MF 2.86e-04 31/1844   245/29107 D03 protein domain specific binding          808.0, 1487.0, 1677.0, 1822.0, 2475.0, 2962.0, 3675.0, 4204.0, 5119.0, 5310.0, 5566.0, 5914.0, 6497.0, 7067.0, 8517.0, 9146.0, 10474.0, 11190.0, 23357.0, 23647.0, 27183.0, 28988.0, 50649.0, 50861.0, 55823.0, 58506.0, 64130.0, 64375.0, 81559.0, 112755.0, 253980.0 
GO:0030276 MF 3.46e-04 10/1844    44/29107 D03 clathrin binding                         162.0, 2580.0, 6861.0, 9066.0, 10043.0, 29924.0, 84258.0, 91683.0, 122616.0, 146691.0 
GO:0004984 MF 2.62e-10  1/1844   399/29107 D04 olfactory receptor activity              338755.0 
GO:1903231 MF 1.76e-06  1/1844   253/29107 D06 mRNA binding involved in posttranscriptional gene silencing 406924.0 
GO:0004930 MF 6.43e-05 20/1844   684/29107 D04 G protein-coupled receptor activity      152.0, 575.0, 576.0, 1813.0, 1951.0, 2532.0, 2826.0, 2859.0, 3061.0, 4157.0, 4987.0, 9170.0, 11250.0, 11251.0, 22859.0, 25960.0, 54328.0, 84435.0, 338755.0, 387509.0 
```
