## Supplementary material for "Transcriptional and genetic sex differences for schizophrenia across the dorsolateral prefrontal cortex, hippocampus, and caudate nucleus": Data S4: GO_analysis_module_white.txt

```
GO:0019439 BP 1.41e-06   3/207     4/29107 D04 aromatic compound catabolic process      5444.0, 5445.0, 5446.0 
GO:0042311 BP 4.73e-06   5/207    35/29107 D07 vasodilation                             183.0, 348.0, 1910.0, 1956.0, 2697.0 
GO:0006811 BP 7.11e-06   7/207    99/29107 D04 ion transport                            3782.0, 6506.0, 6507.0, 6565.0, 9071.0, 23209.0, 83733.0 
GO:0005886 CC 1.46e-09  67/207  4502/29107 D03 plasma membrane                          117.0, 120.0, 348.0, 355.0, 361.0, 394.0, 477.0, 658.0, 952.0, 1901.0, 1910.0, 1956.0, 2565.0, 2697.0, 2824.0, 3709.0, 3782.0, 4082.0, 4163.0, 4257.0, 4534.0, 4907.0, 4915.0, 5028.0, 5445.0, 5654.0, 5764.0, 5803.0, 6284.0, 6383.0, 6506.0, 6507.0, 6563.0, 6565.0, 7099.0, 8601.0, 8613.0, 8671.0, 9071.0, 9843.0, 10082.0, 10936.0, 10979.0, 11031.0, 22836.0, 23118.0, 23209.0, 23418.0, 23620.0, 23657.0, 54762.0, 55198.0, 55540.0, 55740.0, 56034.0, 57678.0, 58494.0, 80243.0, 83604.0, 84059.0, 84133.0, 116238.0, 128414.0, 147495.0, 154796.0, 202374.0, 286183.0 
GO:0009986 CC 4.13e-08  19/207   581/29107 D02 cell surface                             117.0, 355.0, 952.0, 1956.0, 4693.0, 4907.0, 5028.0, 5764.0, 6383.0, 6506.0, 6507.0, 7099.0, 8671.0, 10082.0, 10979.0, 23657.0, 56034.0, 58494.0, 84059.0 
GO:0005887 CC 3.04e-06  27/207  1413/29107 D04 integral component of plasma membrane    117.0, 361.0, 658.0, 1910.0, 1956.0, 2565.0, 2697.0, 4915.0, 5028.0, 5098.0, 5803.0, 6506.0, 6507.0, 6563.0, 6565.0, 7099.0, 7107.0, 8613.0, 8671.0, 10936.0, 23554.0, 23620.0, 55540.0, 58494.0, 84133.0, 117531.0, 147495.0 
GO:0016323 CC 4.00e-05   9/207   228/29107 D04 basolateral plasma membrane              361.0, 952.0, 1956.0, 5028.0, 6563.0, 8613.0, 8671.0, 9843.0, 23209.0 
GO:0036186 CC 5.03e-05   2/207     2/29107 D08 early phagosome membrane                 11031.0, 55198.0 
GO:0045121 CC 5.95e-05   9/207   240/29107 D04 membrane raft                            355.0, 1901.0, 1910.0, 1956.0, 2697.0, 2824.0, 6506.0, 8613.0, 23209.0 
GO:0005829 CC 8.59e-05  61/207  5293/29107 D02 cytosol                                  120.0, 183.0, 216.0, 355.0, 394.0, 501.0, 583.0, 596.0, 641.0, 788.0, 1809.0, 2139.0, 2737.0, 3174.0, 3176.0, 3437.0, 4086.0, 4163.0, 4281.0, 4534.0, 4604.0, 4907.0, 4915.0, 5080.0, 5346.0, 5375.0, 5507.0, 5654.0, 6284.0, 6657.0, 6717.0, 7159.0, 7274.0, 8139.0, 8424.0, 8644.0, 10247.0, 10804.0, 10979.0, 11031.0, 22836.0, 22989.0, 23118.0, 23209.0, 25897.0, 26207.0, 27230.0, 29968.0, 51053.0, 51268.0, 55740.0, 55916.0, 56034.0, 57713.0, 80243.0, 81624.0, 85439.0, 112399.0, 114885.0, 154796.0, 219736.0 
GO:0005737 CC 1.38e-04  55/207  4724/29107 D02 cytoplasm                                216.0, 348.0, 361.0, 394.0, 477.0, 596.0, 641.0, 767.0, 1901.0, 1956.0, 2660.0, 2697.0, 2737.0, 2746.0, 3176.0, 3400.0, 3437.0, 3782.0, 4082.0, 4086.0, 4163.0, 4493.0, 4534.0, 5080.0, 5375.0, 6284.0, 6657.0, 6717.0, 7099.0, 7159.0, 8139.0, 8601.0, 8644.0, 9071.0, 10247.0, 10979.0, 23209.0, 23328.0, 25897.0, 26207.0, 26610.0, 29968.0, 51053.0, 55589.0, 55785.0, 79148.0, 80763.0, 81624.0, 84059.0, 90865.0, 112399.0, 167410.0, 202151.0, 219736.0, 347733.0 
GO:0098796 CC 1.50e-04   2/207     3/29107 D02 membrane protein complex                 6506.0, 6507.0 
GO:0005515 MF 2.92e-09 131/207 12418/29107 D02 protein binding                          33.0, 117.0, 183.0, 216.0, 348.0, 355.0, 361.0, 394.0, 477.0, 501.0, 583.0, 596.0, 641.0, 658.0, 767.0, 788.0, 1462.0, 1809.0, 1901.0, 1910.0, 1956.0, 2018.0, 2139.0, 2565.0, 2628.0, 2660.0, 2697.0, 2737.0, 2746.0, 3400.0, 3437.0, 4086.0, 4163.0, 4257.0, 4281.0, 4493.0, 4534.0, 4604.0, 4693.0, 4907.0, 4915.0, 5028.0, 5080.0, 5346.0, 5375.0, 5454.0, 5507.0, 5509.0, 5654.0, 5764.0, 5803.0, 6284.0, 6374.0, 6383.0, 6506.0, 6507.0, 6565.0, 6657.0, 6717.0, 7099.0, 7107.0, 7159.0, 7274.0, 7374.0, 8139.0, 8424.0, 8601.0, 8613.0, 8671.0, 8879.0, 9071.0, 10082.0, 10247.0, 10529.0, 10804.0, 10979.0, 11031.0, 11341.0, 22836.0, 23118.0, 23209.0, 23328.0, 23418.0, 23554.0, 23657.0, 25897.0, 26108.0, 26207.0, 26610.0, 27230.0, 29968.0, 51053.0, 51268.0, 54762.0, 54898.0, 55198.0, 55540.0, 55553.0, 55740.0, 55916.0, 56034.0, 56994.0, 57678.0, 57713.0, 58494.0, 79047.0, 79148.0, 80763.0, 83604.0, 83648.0, 83733.0, 84059.0, 84133.0, 85439.0, 85440.0, 85463.0, 90865.0, 112399.0, 114885.0, 116238.0, 128414.0, 147495.0, 154796.0, 163071.0, 167410.0, 202151.0, 219736.0, 284217.0, 347733.0, 414149.0, 440097.0 
GO:0042802 MF 7.04e-09  33/207  1495/29107 D03 identical protein binding                33.0, 348.0, 355.0, 596.0, 641.0, 952.0, 1622.0, 1809.0, 1956.0, 2660.0, 2746.0, 3437.0, 4082.0, 4086.0, 4257.0, 4281.0, 5445.0, 5454.0, 5654.0, 6374.0, 6383.0, 7099.0, 7159.0, 8424.0, 8671.0, 9071.0, 10247.0, 23209.0, 29968.0, 55198.0, 79047.0, 147495.0, 163071.0 
GO:0102007 MF 3.55e-07   3/207     3/29107 D06 acyl-L-homoserine-lactone lactonohydrolase activity 5444.0, 5445.0, 5446.0 
GO:0004064 MF 6.98e-06   3/207     6/29107 D05 arylesterase activity                    5444.0, 5445.0, 5446.0 
GO:0042803 MF 2.73e-05  16/207   671/29107 D04 protein homodimerization activity        348.0, 596.0, 641.0, 2660.0, 4281.0, 4693.0, 4915.0, 5444.0, 5446.0, 6284.0, 53342.0, 55198.0, 55553.0, 56034.0, 133686.0, 387758.0 
GO:0004063 MF 5.03e-05   2/207     2/29107 D06 aryldialkylphosphatase activity          5444.0, 5446.0 
```
