## Supplementary material for "Transcriptional and genetic sex differences for schizophrenia across the dorsolateral prefrontal cortex, hippocampus, and caudate nucleus": Data S4: GO_analysis_module_yellow.txt

```
GO:0000398 BP 1.34e-22  39/868   180/29107 D11 mRNA splicing, via spliceosome           3178.0, 3181.0, 3189.0, 3190.0, 3192.0, 4116.0, 4236.0, 4670.0, 5356.0, 6427.0, 6428.0, 6431.0, 6434.0, 6635.0, 6637.0, 6936.0, 8683.0, 8899.0, 9879.0, 10236.0, 10772.0, 11157.0, 23398.0, 23451.0, 23517.0, 25949.0, 27316.0, 29896.0, 51163.0, 51639.0, 51691.0, 53938.0, 55110.0, 55285.0, 55660.0, 57721.0, 84950.0, 84991.0, 143884.0 
GO:0008380 BP 9.91e-13  27/868   168/29107 D08 RNA splicing                             1665.0, 3189.0, 4116.0, 6421.0, 6427.0, 6637.0, 6651.0, 8899.0, 9295.0, 9360.0, 9584.0, 9589.0, 9984.0, 9991.0, 11157.0, 23435.0, 23451.0, 51574.0, 51747.0, 55110.0, 55119.0, 57187.0, 84081.0, 140890.0, 151987.0, 154007.0, 284695.0 
GO:0051301 BP 3.32e-11  37/868   350/29107 D02 cell division                            382.0, 904.0, 983.0, 1070.0, 1452.0, 3192.0, 3832.0, 4750.0, 5501.0, 5586.0, 5885.0, 5925.0, 7175.0, 7756.0, 7813.0, 8881.0, 9126.0, 10051.0, 10274.0, 10600.0, 23063.0, 23137.0, 23244.0, 25909.0, 26271.0, 54962.0, 55660.0, 57082.0, 57695.0, 79003.0, 79866.0, 83852.0, 115106.0, 163859.0, 246184.0, 348235.0, 348995.0 
GO:0002181 BP 5.40e-11  18/868    85/29107 D08 cytoplasmic translation                  6129.0, 6133.0, 6144.0, 6146.0, 6154.0, 6164.0, 6165.0, 6170.0, 6173.0, 6189.0, 6206.0, 6210.0, 6222.0, 6224.0, 6229.0, 6230.0, 6233.0, 200916.0 
GO:0006357 BP 3.09e-10  94/868  1598/29107 D10 regulation of transcription by RNA polymerase II 571.0, 904.0, 1105.0, 1660.0, 1876.0, 2005.0, 2551.0, 3150.0, 3190.0, 3298.0, 4087.0, 4193.0, 5885.0, 5934.0, 6095.0, 6605.0, 6670.0, 7181.0, 7543.0, 7544.0, 7570.0, 7572.0, 7576.0, 7596.0, 7695.0, 7699.0, 7767.0, 7768.0, 7771.0, 7773.0, 7913.0, 8467.0, 8725.0, 8804.0, 8820.0, 9439.0, 9440.0, 9443.0, 9668.0, 9849.0, 9969.0, 10308.0, 10600.0, 10795.0, 22890.0, 29915.0, 51427.0, 51710.0, 51742.0, 55023.0, 55578.0, 55892.0, 55900.0, 57684.0, 64376.0, 65986.0, 79027.0, 79088.0, 79692.0, 79788.0, 79973.0, 80095.0, 80853.0, 84333.0, 84527.0, 90333.0, 90576.0, 90594.0, 90649.0, 91664.0, 92140.0, 93134.0, 125893.0, 126017.0, 148156.0, 153222.0, 162993.0, 163049.0, 163050.0, 163227.0, 254251.0, 286826.0, 339318.0, 339324.0, 339327.0, 340252.0, 342908.0, 342926.0, 374900.0, 388536.0, 388561.0, 404281.0, 101060200.0, 110116772.0 
GO:0006412 BP 4.85e-09  24/868   195/29107 D07 translation                              1615.0, 6129.0, 6133.0, 6144.0, 6146.0, 6154.0, 6164.0, 6165.0, 6170.0, 6173.0, 6189.0, 6206.0, 6210.0, 6222.0, 6224.0, 6229.0, 6230.0, 6233.0, 9255.0, 9553.0, 28998.0, 51258.0, 64965.0, 92399.0 
GO:0006397 BP 1.03e-08  22/868   172/29107 D08 mRNA processing                          1665.0, 3181.0, 6421.0, 6427.0, 6651.0, 8683.0, 9295.0, 9584.0, 9589.0, 9984.0, 9991.0, 10236.0, 23435.0, 51574.0, 55119.0, 57187.0, 84081.0, 140890.0, 151987.0, 154007.0, 255967.0, 284695.0 
GO:0006364 BP 6.44e-08  17/868   116/29107 D09 rRNA processing                          1736.0, 4931.0, 6129.0, 6154.0, 6165.0, 6229.0, 6230.0, 9188.0, 9724.0, 22894.0, 23160.0, 23517.0, 27340.0, 51077.0, 55299.0, 80135.0, 113510.0 
GO:0032508 BP 6.09e-07  12/868    67/29107 D08 DNA duplex unwinding                     1105.0, 1654.0, 1660.0, 2963.0, 4361.0, 5965.0, 7486.0, 10973.0, 23064.0, 25788.0, 25913.0, 113510.0 
GO:0048024 BP 7.54e-07   7/868    19/29107 D09 regulation of mRNA splicing, via spliceosome 3190.0, 6428.0, 6651.0, 7072.0, 9584.0, 10772.0, 51574.0 
GO:0000381 BP 1.41e-06  11/868    60/29107 D10 regulation of alternative mRNA splicing, via spliceosome 3178.0, 3192.0, 4116.0, 6427.0, 6431.0, 6434.0, 8087.0, 9589.0, 10179.0, 27316.0, 84081.0 
GO:0019827 BP 3.22e-06  10/868    53/29107 D03 stem cell population maintenance         657.0, 8820.0, 9126.0, 9443.0, 9646.0, 23137.0, 25836.0, 57721.0, 79577.0, 90390.0 
GO:0043484 BP 4.06e-06   9/868    43/29107 D07 regulation of RNA splicing               3189.0, 6434.0, 6651.0, 9991.0, 10137.0, 57396.0, 64863.0, 284695.0, 389677.0 
GO:0051028 BP 6.77e-06  11/868    70/29107 D08 mRNA transport                           1070.0, 1660.0, 3178.0, 4116.0, 7514.0, 23165.0, 25909.0, 53371.0, 55110.0, 129401.0, 348995.0 
GO:0007049 BP 1.07e-05  24/868   296/29107 D02 cell cycle                               382.0, 904.0, 1452.0, 3192.0, 4750.0, 5501.0, 5586.0, 5928.0, 5934.0, 6477.0, 7813.0, 9589.0, 10668.0, 25909.0, 55660.0, 55749.0, 55787.0, 79577.0, 79866.0, 115426.0, 168451.0, 246184.0, 286826.0, 348995.0 
GO:0015031 BP 1.10e-05  27/868   357/29107 D05 protein transport                        689.0, 1070.0, 2665.0, 8723.0, 9117.0, 9525.0, 10015.0, 10254.0, 10282.0, 22796.0, 23165.0, 23325.0, 25909.0, 25972.0, 28966.0, 51068.0, 51124.0, 51375.0, 51542.0, 51668.0, 55293.0, 55667.0, 57231.0, 81555.0, 84725.0, 157680.0, 348995.0 
GO:0006325 BP 1.42e-05  14/868   120/29107 D04 chromatin organization                   2146.0, 3150.0, 3151.0, 3192.0, 5934.0, 6596.0, 7913.0, 9849.0, 23411.0, 51460.0, 51742.0, 64863.0, 79366.0, 81550.0 
GO:0006888 BP 3.02e-05  13/868   112/29107 D06 endoplasmic reticulum to Golgi vesicle-mediated transport 8615.0, 9117.0, 9321.0, 10282.0, 11196.0, 22878.0, 23256.0, 51014.0, 51124.0, 51128.0, 55014.0, 81555.0, 83548.0 
GO:0007031 BP 3.43e-05   6/868    22/29107 D05 peroxisome organization                  5189.0, 5191.0, 5193.0, 5825.0, 6342.0, 8504.0 
GO:0090503 BP 4.44e-05   7/868    33/29107 D08 RNA phosphodiester bond hydrolysis, exonucleolytic 9337.0, 22894.0, 25996.0, 51692.0, 54464.0, 57472.0, 255967.0 
GO:0000380 BP 4.52e-05   6/868    23/29107 D12 alternative mRNA splicing, via spliceosome 1660.0, 4670.0, 6421.0, 6431.0, 8683.0, 84991.0 
GO:0006999 BP 5.00e-05   4/868     8/29107 D06 nuclear pore organization                7175.0, 23165.0, 53371.0, 129401.0 
GO:0007030 BP 5.74e-05  13/868   119/29107 D05 Golgi organization                       998.0, 1452.0, 2804.0, 9321.0, 11196.0, 22796.0, 22878.0, 51014.0, 54808.0, 55014.0, 64083.0, 83548.0, 165324.0 
GO:0072344 BP 8.78e-05   4/868     9/29107 D08 rescue of stalled ribosome               9325.0, 10973.0, 26046.0, 51250.0 
GO:0051292 BP 8.78e-05   4/868     9/29107 D07 nuclear pore complex assembly            23165.0, 25909.0, 57122.0, 124491.0 
GO:0006281 BP 8.93e-05  19/868   235/29107 D07 DNA repair                               571.0, 983.0, 4361.0, 5965.0, 7398.0, 7486.0, 7507.0, 9126.0, 10269.0, 11201.0, 22890.0, 23244.0, 25842.0, 50484.0, 51111.0, 51366.0, 54465.0, 54891.0, 56647.0 
GO:0006413 BP 9.24e-05   8/868    49/29107 D03 translational initiation                 1654.0, 1968.0, 6189.0, 8661.0, 8667.0, 9086.0, 9669.0, 83939.0 
GO:0032543 BP 9.65e-05   7/868    37/29107 D08 mitochondrial translation                28957.0, 51258.0, 55037.0, 55278.0, 55699.0, 57038.0, 57129.0 
GO:0000122 BP 1.23e-04  48/868   894/29107 D11 negative regulation of transcription by RNA polymerase II 571.0, 648.0, 1810.0, 1876.0, 2005.0, 2146.0, 2551.0, 3192.0, 4193.0, 5771.0, 5925.0, 6421.0, 6670.0, 7175.0, 7181.0, 7514.0, 7695.0, 7699.0, 7767.0, 8725.0, 8819.0, 8820.0, 9205.0, 9646.0, 10443.0, 10795.0, 22890.0, 23411.0, 25836.0, 29915.0, 51574.0, 55364.0, 57684.0, 57708.0, 64376.0, 64412.0, 64750.0, 79577.0, 84527.0, 90594.0, 92140.0, 148156.0, 162993.0, 166968.0, 168451.0, 342908.0, 374900.0, 101060200.0 
GO:0006260 BP 1.24e-04  11/868    95/29107 D06 DNA replication                          983.0, 1660.0, 1854.0, 5928.0, 6240.0, 7150.0, 7486.0, 11201.0, 29980.0, 80010.0, 163859.0 
GO:0007186 BP 2.65e-06   6/868   880/29107 D05 G protein-coupled receptor signaling pathway 2791.0, 50838.0, 83941.0, 202018.0, 259294.0, 259295.0 
GO:0050911 BP 9.44e-06   0/868   401/29107 D05 detection of chemical stimulus involved in sensory perception of smell  
GO:0005654 CC 1.93e-63 304/868  3805/29107 D02 nucleoplasm                              571.0, 648.0, 904.0, 983.0, 1105.0, 1147.0, 1207.0, 1654.0, 1660.0, 1665.0, 1736.0, 1810.0, 1854.0, 1876.0, 2005.0, 2146.0, 2188.0, 2551.0, 2958.0, 2963.0, 3020.0, 3150.0, 3178.0, 3181.0, 3182.0, 3189.0, 3190.0, 3192.0, 3298.0, 4087.0, 4116.0, 4193.0, 4236.0, 4289.0, 4361.0, 4528.0, 4646.0, 4670.0, 4729.0, 4750.0, 4863.0, 4931.0, 5094.0, 5286.0, 5356.0, 5558.0, 5562.0, 5586.0, 5683.0, 5689.0, 5771.0, 5782.0, 5885.0, 5925.0, 5927.0, 5928.0, 5934.0, 5965.0, 6095.0, 6154.0, 6189.0, 6198.0, 6206.0, 6210.0, 6222.0, 6224.0, 6229.0, 6230.0, 6233.0, 6342.0, 6421.0, 6427.0, 6428.0, 6431.0, 6434.0, 6596.0, 6605.0, 6617.0, 6635.0, 6637.0, 6670.0, 6738.0, 6815.0, 6917.0, 6936.0, 7072.0, 7150.0, 7174.0, 7175.0, 7181.0, 7324.0, 7398.0, 7486.0, 7507.0, 7514.0, 7543.0, 7544.0, 7570.0, 7572.0, 7596.0, 7756.0, 7767.0, 7913.0, 8089.0, 8148.0, 8467.0, 8504.0, 8575.0, 8661.0, 8683.0, 8725.0, 8819.0, 8880.0, 8881.0, 9014.0, 9015.0, 9126.0, 9188.0, 9252.0, 9295.0, 9321.0, 9325.0, 9330.0, 9360.0, 9439.0, 9440.0, 9443.0, 9584.0, 9589.0, 9646.0, 9648.0, 9652.0, 9668.0, 9879.0, 9969.0, 9984.0, 10051.0, 10137.0, 10179.0, 10210.0, 10236.0, 10254.0, 10274.0, 10329.0, 10600.0, 10668.0, 10714.0, 10772.0, 10845.0, 10914.0, 10973.0, 11157.0, 11201.0, 11260.0, 22890.0, 22894.0, 23063.0, 23064.0, 23137.0, 23160.0, 23244.0, 23272.0, 23325.0, 23350.0, 23398.0, 23411.0, 23435.0, 23451.0, 23512.0, 23517.0, 25836.0, 25842.0, 25909.0, 25913.0, 25926.0, 25949.0, 25957.0, 25998.0, 26043.0, 26271.0, 26512.0, 26589.0, 27292.0, 27316.0, 27340.0, 27347.0, 29896.0, 29915.0, 50484.0, 51068.0, 51077.0, 51111.0, 51163.0, 51300.0, 51366.0, 51397.0, 51460.0, 51542.0, 51574.0, 51639.0, 51691.0, 51692.0, 51727.0, 51742.0, 51747.0, 53981.0, 54433.0, 54454.0, 54465.0, 54468.0, 54556.0, 54629.0, 54891.0, 54906.0, 54951.0, 54962.0, 55012.0, 55031.0, 55037.0, 55082.0, 55110.0, 55127.0, 55164.0, 55274.0, 55291.0, 55602.0, 55660.0, 55671.0, 55749.0, 55813.0, 55892.0, 56647.0, 57082.0, 57187.0, 57223.0, 57532.0, 57684.0, 57695.0, 57708.0, 57721.0, 58490.0, 63920.0, 64318.0, 64328.0, 64412.0, 64750.0, 64924.0, 65986.0, 79366.0, 79577.0, 79664.0, 79682.0, 79692.0, 79768.0, 79823.0, 80010.0, 80012.0, 80095.0, 80853.0, 81550.0, 81555.0, 83852.0, 83932.0, 84081.0, 84196.0, 84240.0, 84265.0, 84324.0, 84333.0, 84661.0, 84725.0, 84950.0, 84991.0, 89978.0, 90390.0, 92344.0, 112495.0, 114112.0, 114799.0, 115426.0, 129401.0, 129831.0, 137492.0, 140890.0, 150274.0, 151194.0, 151987.0, 153222.0, 154007.0, 163859.0, 166968.0, 168451.0, 201931.0, 221264.0, 223082.0, 246184.0, 284695.0, 285381.0, 285636.0, 286826.0, 339324.0, 348995.0, 389677.0, 401466.0 
GO:0005634 CC 1.10e-50 347/868  5386/29107 D05 nucleus                                  102.0, 178.0, 329.0, 427.0, 538.0, 571.0, 573.0, 642.0, 648.0, 689.0, 904.0, 983.0, 1105.0, 1207.0, 1452.0, 1654.0, 1660.0, 1665.0, 1736.0, 1827.0, 1854.0, 1876.0, 2005.0, 2146.0, 2551.0, 2963.0, 3020.0, 3150.0, 3151.0, 3178.0, 3181.0, 3182.0, 3189.0, 3190.0, 3192.0, 3298.0, 3832.0, 3842.0, 3858.0, 3930.0, 4087.0, 4116.0, 4193.0, 4236.0, 4238.0, 4361.0, 4646.0, 4666.0, 4670.0, 4690.0, 4750.0, 4820.0, 4863.0, 4931.0, 5052.0, 5094.0, 5356.0, 5495.0, 5501.0, 5562.0, 5586.0, 5683.0, 5689.0, 5782.0, 5925.0, 5927.0, 5928.0, 5965.0, 6095.0, 6129.0, 6133.0, 6146.0, 6189.0, 6198.0, 6222.0, 6229.0, 6230.0, 6233.0, 6259.0, 6322.0, 6421.0, 6427.0, 6434.0, 6451.0, 6477.0, 6596.0, 6605.0, 6635.0, 6637.0, 6670.0, 6729.0, 6815.0, 6917.0, 6936.0, 7019.0, 7072.0, 7112.0, 7150.0, 7175.0, 7324.0, 7328.0, 7398.0, 7486.0, 7507.0, 7514.0, 7544.0, 7570.0, 7572.0, 7576.0, 7596.0, 7695.0, 7699.0, 7756.0, 7767.0, 7768.0, 7771.0, 7773.0, 7813.0, 7913.0, 8031.0, 8087.0, 8089.0, 8148.0, 8467.0, 8725.0, 8820.0, 8880.0, 8899.0, 9014.0, 9039.0, 9101.0, 9205.0, 9252.0, 9255.0, 9263.0, 9295.0, 9325.0, 9337.0, 9360.0, 9440.0, 9525.0, 9589.0, 9652.0, 9668.0, 9702.0, 9736.0, 9782.0, 9849.0, 9879.0, 9969.0, 9984.0, 9991.0, 10051.0, 10153.0, 10179.0, 10210.0, 10236.0, 10274.0, 10308.0, 10443.0, 10464.0, 10600.0, 10772.0, 10795.0, 10914.0, 10973.0, 11059.0, 11157.0, 11162.0, 22832.0, 22890.0, 23063.0, 23064.0, 23137.0, 23244.0, 23304.0, 23350.0, 23411.0, 23412.0, 23435.0, 23451.0, 23473.0, 23512.0, 23517.0, 25788.0, 25836.0, 25842.0, 25904.0, 25909.0, 25949.0, 25950.0, 25996.0, 26036.0, 26135.0, 26271.0, 26512.0, 27309.0, 27316.0, 29889.0, 29896.0, 29915.0, 29980.0, 51002.0, 51068.0, 51091.0, 51097.0, 51111.0, 51126.0, 51163.0, 51366.0, 51379.0, 51427.0, 51444.0, 51460.0, 51574.0, 51639.0, 51691.0, 51710.0, 51727.0, 51742.0, 51747.0, 54454.0, 54464.0, 54680.0, 54823.0, 54891.0, 54962.0, 55023.0, 55031.0, 55093.0, 55110.0, 55236.0, 55291.0, 55571.0, 55717.0, 55749.0, 55900.0, 56647.0, 57002.0, 57082.0, 57396.0, 57472.0, 57532.0, 57695.0, 57708.0, 57721.0, 57763.0, 58490.0, 64376.0, 64750.0, 64844.0, 64863.0, 64976.0, 65986.0, 79003.0, 79027.0, 79088.0, 79366.0, 79577.0, 79612.0, 79682.0, 79717.0, 79768.0, 79788.0, 79866.0, 79921.0, 79973.0, 80012.0, 80095.0, 80311.0, 80853.0, 81545.0, 81550.0, 83480.0, 83591.0, 83594.0, 83852.0, 83932.0, 84081.0, 84196.0, 84265.0, 84324.0, 84333.0, 84437.0, 84527.0, 84640.0, 84661.0, 84950.0, 90333.0, 90390.0, 90459.0, 90576.0, 90594.0, 90649.0, 91151.0, 91664.0, 92140.0, 92342.0, 92912.0, 93134.0, 113510.0, 115426.0, 118924.0, 124512.0, 125893.0, 126017.0, 129831.0, 140886.0, 148156.0, 150962.0, 151987.0, 153222.0, 153443.0, 162993.0, 163049.0, 163050.0, 163227.0, 163859.0, 165324.0, 166968.0, 168451.0, 168850.0, 170622.0, 192670.0, 201973.0, 203228.0, 221264.0, 254251.0, 284695.0, 285237.0, 285381.0, 285605.0, 339318.0, 339324.0, 339327.0, 339745.0, 340252.0, 342908.0, 342926.0, 374900.0, 378938.0, 387082.0, 388536.0, 388561.0, 404281.0, 101060200.0, 110116772.0 
GO:0005829 CC 1.08e-32 303/868  5293/29107 D02 cytosol                                  128.0, 178.0, 317.0, 329.0, 382.0, 538.0, 571.0, 573.0, 642.0, 648.0, 663.0, 689.0, 829.0, 904.0, 983.0, 998.0, 1147.0, 1207.0, 1452.0, 1615.0, 1654.0, 1660.0, 1968.0, 2005.0, 2585.0, 2665.0, 2804.0, 3832.0, 3842.0, 3858.0, 4087.0, 4193.0, 4289.0, 4361.0, 4646.0, 4690.0, 4729.0, 4750.0, 4893.0, 5052.0, 5094.0, 5189.0, 5191.0, 5193.0, 5194.0, 5257.0, 5286.0, 5495.0, 5501.0, 5562.0, 5576.0, 5586.0, 5683.0, 5689.0, 5756.0, 5771.0, 5782.0, 5825.0, 5876.0, 5885.0, 5925.0, 5928.0, 5934.0, 6093.0, 6129.0, 6133.0, 6144.0, 6146.0, 6154.0, 6164.0, 6165.0, 6170.0, 6173.0, 6189.0, 6198.0, 6206.0, 6210.0, 6222.0, 6224.0, 6229.0, 6230.0, 6233.0, 6240.0, 6342.0, 6421.0, 6427.0, 6450.0, 6477.0, 6635.0, 6637.0, 6729.0, 6738.0, 6815.0, 6868.0, 6936.0, 7019.0, 7072.0, 7174.0, 7324.0, 7328.0, 7398.0, 7514.0, 7812.0, 7813.0, 8087.0, 8443.0, 8467.0, 8504.0, 8575.0, 8615.0, 8661.0, 8667.0, 8725.0, 8767.0, 8780.0, 8790.0, 8881.0, 8894.0, 8905.0, 9039.0, 9101.0, 9126.0, 9188.0, 9255.0, 9325.0, 9337.0, 9360.0, 9451.0, 9525.0, 9648.0, 9652.0, 9669.0, 9702.0, 9724.0, 9736.0, 9748.0, 9943.0, 10010.0, 10015.0, 10051.0, 10142.0, 10196.0, 10254.0, 10274.0, 10478.0, 10542.0, 10606.0, 10693.0, 10772.0, 10795.0, 10845.0, 10973.0, 10988.0, 11059.0, 11157.0, 11196.0, 11260.0, 22796.0, 22832.0, 22878.0, 22894.0, 23011.0, 23012.0, 23063.0, 23165.0, 23190.0, 23244.0, 23256.0, 23304.0, 23411.0, 23473.0, 23586.0, 25836.0, 25904.0, 25909.0, 25917.0, 25957.0, 26043.0, 26046.0, 26065.0, 26135.0, 26234.0, 26271.0, 27068.0, 27131.0, 27236.0, 27292.0, 27347.0, 29915.0, 50484.0, 51001.0, 51002.0, 51074.0, 51091.0, 51100.0, 51126.0, 51128.0, 51134.0, 51170.0, 51366.0, 51379.0, 51520.0, 51542.0, 51574.0, 51727.0, 51742.0, 54464.0, 54465.0, 54468.0, 54677.0, 54832.0, 54906.0, 54951.0, 55012.0, 55014.0, 55031.0, 55037.0, 55082.0, 55093.0, 55164.0, 55172.0, 55236.0, 55291.0, 55432.0, 55571.0, 55573.0, 55667.0, 55671.0, 55717.0, 55787.0, 55862.0, 56647.0, 56985.0, 57082.0, 57122.0, 57231.0, 57472.0, 57532.0, 57606.0, 57695.0, 57763.0, 57826.0, 64083.0, 64328.0, 64750.0, 64844.0, 64863.0, 79003.0, 79577.0, 79612.0, 79664.0, 79682.0, 79692.0, 79717.0, 79823.0, 79866.0, 80018.0, 80143.0, 81545.0, 81550.0, 83480.0, 83548.0, 83852.0, 84085.0, 84131.0, 84196.0, 84265.0, 84640.0, 84725.0, 89978.0, 92342.0, 92344.0, 92912.0, 114112.0, 114294.0, 115106.0, 115548.0, 122769.0, 129401.0, 134218.0, 137492.0, 140886.0, 150274.0, 151194.0, 154007.0, 154214.0, 161823.0, 163859.0, 165324.0, 167153.0, 192670.0, 201627.0, 203228.0, 221264.0, 223082.0, 246184.0, 255967.0, 285381.0, 285636.0, 339324.0, 348235.0, 348995.0, 401466.0 
GO:0016607 CC 1.77e-16  49/868   411/29107 D03 nuclear speck                            1452.0, 1665.0, 3192.0, 4116.0, 5356.0, 5501.0, 5562.0, 6421.0, 6427.0, 6428.0, 6431.0, 6651.0, 6729.0, 7486.0, 8683.0, 8899.0, 9263.0, 9295.0, 9321.0, 9360.0, 9584.0, 9589.0, 9646.0, 9879.0, 9984.0, 10051.0, 10210.0, 10772.0, 10973.0, 11201.0, 23137.0, 23435.0, 23451.0, 23517.0, 25949.0, 25957.0, 51747.0, 55660.0, 55671.0, 57187.0, 57223.0, 64318.0, 64750.0, 83932.0, 84081.0, 84324.0, 140890.0, 163859.0, 348995.0 
GO:0005737 CC 1.57e-15 232/868  4724/29107 D02 cytoplasm                                102.0, 178.0, 329.0, 382.0, 571.0, 573.0, 642.0, 663.0, 983.0, 998.0, 1070.0, 1105.0, 1147.0, 1452.0, 1615.0, 1654.0, 1660.0, 1736.0, 1827.0, 1968.0, 2146.0, 2191.0, 2653.0, 2665.0, 3150.0, 3151.0, 3178.0, 3181.0, 3182.0, 3190.0, 3298.0, 3652.0, 3842.0, 3858.0, 3930.0, 4087.0, 4116.0, 4193.0, 4238.0, 4289.0, 4361.0, 4594.0, 4646.0, 4666.0, 4670.0, 4690.0, 4750.0, 4820.0, 4863.0, 5052.0, 5094.0, 5189.0, 5286.0, 5501.0, 5562.0, 5576.0, 5586.0, 5756.0, 5782.0, 5965.0, 6093.0, 6129.0, 6146.0, 6154.0, 6189.0, 6198.0, 6210.0, 6233.0, 6259.0, 6427.0, 6428.0, 6443.0, 6451.0, 6477.0, 6596.0, 6729.0, 6815.0, 6868.0, 7072.0, 7174.0, 7175.0, 7486.0, 7507.0, 7514.0, 7756.0, 8087.0, 8148.0, 8575.0, 8661.0, 8723.0, 8725.0, 8767.0, 8777.0, 8790.0, 8880.0, 8881.0, 8894.0, 9039.0, 9086.0, 9101.0, 9252.0, 9325.0, 9360.0, 9364.0, 9451.0, 9525.0, 9589.0, 9652.0, 9669.0, 9694.0, 9748.0, 9984.0, 10196.0, 10254.0, 10464.0, 10561.0, 10600.0, 10606.0, 10714.0, 10772.0, 10795.0, 10914.0, 10988.0, 11059.0, 11157.0, 11162.0, 11196.0, 11238.0, 11260.0, 23012.0, 23063.0, 23064.0, 23137.0, 23304.0, 23411.0, 23424.0, 23586.0, 25950.0, 25998.0, 26065.0, 26135.0, 26271.0, 27340.0, 29063.0, 29915.0, 51002.0, 51015.0, 51068.0, 51074.0, 51091.0, 51100.0, 51126.0, 51170.0, 51175.0, 51379.0, 51397.0, 51430.0, 51520.0, 51601.0, 51727.0, 54468.0, 54800.0, 54808.0, 54832.0, 54962.0, 55031.0, 55164.0, 55172.0, 55236.0, 55251.0, 55364.0, 55432.0, 55573.0, 55717.0, 57002.0, 57147.0, 57223.0, 57472.0, 57532.0, 57708.0, 57826.0, 64328.0, 64412.0, 64750.0, 64786.0, 64853.0, 79027.0, 79612.0, 79663.0, 79717.0, 79768.0, 79823.0, 79866.0, 80018.0, 80817.0, 81545.0, 81579.0, 83480.0, 83594.0, 83939.0, 90459.0, 92140.0, 92344.0, 114112.0, 115294.0, 115548.0, 124512.0, 125228.0, 129450.0, 129831.0, 134218.0, 150274.0, 150962.0, 151194.0, 151987.0, 153241.0, 154214.0, 170622.0, 192670.0, 201627.0, 202243.0, 203228.0, 219899.0, 221264.0, 223082.0, 246269.0, 284996.0, 285381.0, 285605.0, 339745.0, 375743.0, 494513.0 
GO:0005730 CC 3.10e-13  84/868  1186/29107 D05 nucleolus                                1070.0, 1660.0, 1665.0, 1736.0, 4193.0, 4670.0, 4931.0, 5495.0, 5501.0, 5756.0, 5927.0, 5934.0, 6129.0, 6154.0, 6189.0, 6230.0, 6233.0, 6596.0, 6617.0, 6917.0, 6936.0, 7150.0, 7486.0, 7514.0, 7543.0, 7544.0, 7756.0, 8087.0, 8661.0, 8683.0, 8886.0, 9014.0, 9188.0, 9330.0, 9724.0, 10240.0, 10412.0, 11157.0, 23064.0, 23160.0, 23411.0, 23512.0, 23517.0, 25917.0, 25926.0, 25996.0, 27292.0, 27309.0, 27340.0, 29063.0, 29889.0, 29896.0, 51068.0, 51077.0, 51406.0, 51727.0, 55127.0, 55299.0, 55602.0, 55813.0, 64318.0, 64412.0, 64924.0, 64965.0, 64976.0, 79027.0, 79768.0, 80135.0, 80853.0, 83591.0, 84240.0, 89978.0, 90459.0, 92342.0, 92344.0, 134218.0, 401466.0, 594839.0, 677773.0, 677808.0, 677811.0, 677827.0, 677832.0, 109616976.0 
GO:0005739 CC 1.30e-12  88/868  1307/29107 D05 mitochondrion                            128.0, 983.0, 1854.0, 2108.0, 2230.0, 2631.0, 2653.0, 4528.0, 4594.0, 4729.0, 5501.0, 5825.0, 6198.0, 6342.0, 6392.0, 7019.0, 8725.0, 9188.0, 9512.0, 9553.0, 10240.0, 10730.0, 10845.0, 11019.0, 11162.0, 11238.0, 23411.0, 23456.0, 23597.0, 25912.0, 25996.0, 26589.0, 27068.0, 28957.0, 28998.0, 29083.0, 29957.0, 50484.0, 51001.0, 51097.0, 51250.0, 51258.0, 51300.0, 51406.0, 51601.0, 51742.0, 54543.0, 54675.0, 55014.0, 55037.0, 55082.0, 55127.0, 55278.0, 55333.0, 55669.0, 55699.0, 57038.0, 57129.0, 57380.0, 60492.0, 64083.0, 64216.0, 64318.0, 64746.0, 64965.0, 64976.0, 79366.0, 79675.0, 80224.0, 84196.0, 85476.0, 92399.0, 114112.0, 114294.0, 116228.0, 118987.0, 125228.0, 131076.0, 134145.0, 150274.0, 150962.0, 154791.0, 221154.0, 221264.0, 246269.0, 256356.0, 285343.0, 441024.0 
GO:0071013 CC 5.71e-12  19/868    85/29107 D04 catalytic step 2 spliceosome             3178.0, 3181.0, 3190.0, 3192.0, 4116.0, 4670.0, 5356.0, 6635.0, 6637.0, 8899.0, 10236.0, 23398.0, 23451.0, 23517.0, 25949.0, 27316.0, 51639.0, 53938.0, 55110.0 
GO:1990904 CC 3.06e-11  24/868   153/29107 D02 ribonucleoprotein complex                1660.0, 3178.0, 3181.0, 3182.0, 3189.0, 3192.0, 4670.0, 6129.0, 6146.0, 6154.0, 6189.0, 6637.0, 6738.0, 7072.0, 7514.0, 10137.0, 10236.0, 23586.0, 27316.0, 51574.0, 84081.0, 129831.0, 140886.0, 389677.0 
GO:0022626 CC 7.35e-11  17/868    76/29107 D06 cytosolic ribosome                       6129.0, 6133.0, 6144.0, 6146.0, 6154.0, 6164.0, 6165.0, 6170.0, 6173.0, 6189.0, 6206.0, 6210.0, 6222.0, 6224.0, 6229.0, 6230.0, 6233.0 
GO:0016020 CC 1.89e-10 116/868  2121/29107 D02 membrane                                 102.0, 382.0, 538.0, 573.0, 983.0, 998.0, 1452.0, 1615.0, 1660.0, 2589.0, 2665.0, 2804.0, 3178.0, 3181.0, 3190.0, 3192.0, 3572.0, 3832.0, 3858.0, 3930.0, 4646.0, 4670.0, 4893.0, 4931.0, 5094.0, 5194.0, 5286.0, 5495.0, 5576.0, 5825.0, 5885.0, 5965.0, 6129.0, 6133.0, 6144.0, 6154.0, 6165.0, 6206.0, 6210.0, 6222.0, 6224.0, 6229.0, 6233.0, 6259.0, 6342.0, 6596.0, 6868.0, 7514.0, 8087.0, 8443.0, 8504.0, 8575.0, 8615.0, 8661.0, 8667.0, 8723.0, 8886.0, 9188.0, 9255.0, 9440.0, 9451.0, 9648.0, 9782.0, 9879.0, 9969.0, 10015.0, 10026.0, 10269.0, 10282.0, 10478.0, 10606.0, 10730.0, 10973.0, 11231.0, 22894.0, 23012.0, 23165.0, 23200.0, 23527.0, 25904.0, 25998.0, 26135.0, 27316.0, 29880.0, 29889.0, 29929.0, 51068.0, 51097.0, 51100.0, 51124.0, 51192.0, 51366.0, 51430.0, 51542.0, 51635.0, 53981.0, 54464.0, 54808.0, 55127.0, 55660.0, 55717.0, 57122.0, 57472.0, 57532.0, 57763.0, 64746.0, 64853.0, 64924.0, 65062.0, 79572.0, 115294.0, 118987.0, 148362.0, 192670.0, 201595.0, 284996.0 
GO:0005681 CC 7.88e-09  16/868    89/29107 D03 spliceosomal complex                     1207.0, 1665.0, 3178.0, 3181.0, 3189.0, 4670.0, 6427.0, 6434.0, 6635.0, 6637.0, 10236.0, 23451.0, 27316.0, 29896.0, 84991.0, 140890.0 
GO:0022627 CC 2.56e-07  10/868    41/29107 D05 cytosolic small ribosomal subunit        6189.0, 6206.0, 6210.0, 6222.0, 6224.0, 6229.0, 6230.0, 6233.0, 54505.0, 83939.0 
GO:0005813 CC 3.33e-07  39/868   527/29107 D03 centrosome                               983.0, 998.0, 1070.0, 1452.0, 1654.0, 1660.0, 3192.0, 4236.0, 4750.0, 5576.0, 5586.0, 7486.0, 8881.0, 9325.0, 9525.0, 9702.0, 10142.0, 10464.0, 22832.0, 22890.0, 23063.0, 23473.0, 28981.0, 51098.0, 51668.0, 55012.0, 56647.0, 57223.0, 57606.0, 79692.0, 80817.0, 84131.0, 84140.0, 84333.0, 115106.0, 137492.0, 151987.0, 153241.0, 202018.0 
GO:0016363 CC 1.10e-06  15/868   111/29107 D02 nuclear matrix                           3181.0, 3192.0, 4670.0, 5885.0, 6421.0, 8089.0, 9126.0, 9360.0, 9782.0, 9984.0, 10274.0, 11260.0, 25909.0, 55660.0, 284695.0 
GO:0032991 CC 2.78e-06  42/868   643/29107 D01 protein-containing complex               317.0, 998.0, 1660.0, 3020.0, 3192.0, 3832.0, 4087.0, 4193.0, 5501.0, 5576.0, 5586.0, 5928.0, 6342.0, 6434.0, 6605.0, 7019.0, 7514.0, 8504.0, 8723.0, 8767.0, 9039.0, 9325.0, 9584.0, 10010.0, 10269.0, 10542.0, 25842.0, 27316.0, 51100.0, 51184.0, 51366.0, 55757.0, 57708.0, 57763.0, 64376.0, 79823.0, 92342.0, 124512.0, 151194.0, 166968.0, 201595.0, 223082.0 
GO:0005637 CC 8.82e-06   9/868    47/29107 D05 nuclear inner membrane                   3930.0, 6434.0, 9782.0, 10269.0, 23200.0, 23306.0, 23411.0, 25972.0, 286148.0 
GO:0005759 CC 1.30e-05  28/868   381/29107 D05 mitochondrial matrix                     983.0, 2108.0, 2230.0, 2653.0, 4594.0, 7019.0, 10845.0, 11019.0, 11238.0, 23424.0, 23597.0, 25996.0, 27068.0, 27292.0, 51250.0, 51601.0, 55699.0, 57038.0, 64216.0, 64863.0, 79675.0, 80224.0, 84869.0, 85476.0, 92399.0, 140886.0, 201973.0, 441024.0 
GO:0071011 CC 1.34e-05   6/868    19/29107 D04 precatalytic spliceosome                 6635.0, 6637.0, 51639.0, 51691.0, 55119.0, 84950.0 
GO:0015935 CC 1.34e-05   6/868    19/29107 D04 small ribosomal subunit                  6222.0, 6224.0, 6229.0, 6230.0, 6233.0, 64965.0 
GO:0005689 CC 1.40e-05   7/868    28/29107 D04 U12-type spliceosomal complex            1665.0, 6635.0, 6637.0, 23451.0, 51639.0, 55285.0, 154007.0 
GO:0010494 CC 1.73e-05  11/868    77/29107 D07 cytoplasmic stress granule               1654.0, 3190.0, 6093.0, 7072.0, 7812.0, 23435.0, 26065.0, 57532.0, 140886.0, 149041.0, 203228.0 
GO:0005840 CC 1.77e-05   9/868    51/29107 D05 ribosome                                 4690.0, 6133.0, 6173.0, 6222.0, 6230.0, 28998.0, 55037.0, 134218.0, 200916.0 
GO:0031965 CC 2.52e-05  20/868   233/29107 D04 nuclear membrane                         3930.0, 4646.0, 5356.0, 7175.0, 7514.0, 7767.0, 8089.0, 9330.0, 9589.0, 10390.0, 22890.0, 23165.0, 25909.0, 53371.0, 55787.0, 57122.0, 92140.0, 129401.0, 203228.0, 221264.0 
GO:0000781 CC 2.54e-05  16/868   160/29107 D03 chromosome, telomeric region             983.0, 2146.0, 3020.0, 3181.0, 4361.0, 5501.0, 7486.0, 9984.0, 23064.0, 23137.0, 23347.0, 25913.0, 54433.0, 57187.0, 79577.0, 84661.0 
GO:0005694 CC 2.96e-05  18/868   198/29107 D05 chromosome                               5885.0, 5934.0, 5965.0, 7486.0, 7543.0, 8886.0, 8899.0, 9126.0, 9188.0, 10274.0, 23063.0, 23244.0, 51406.0, 55299.0, 55813.0, 83852.0, 114799.0, 128061.0 
GO:0022625 CC 3.86e-05   9/868    56/29107 D05 cytosolic large ribosomal subunit        6129.0, 6133.0, 6144.0, 6146.0, 6154.0, 6164.0, 6165.0, 6170.0, 6173.0 
GO:0005794 CC 5.25e-05  53/868   988/29107 D05 Golgi apparatus                          102.0, 382.0, 538.0, 2589.0, 2804.0, 4646.0, 4893.0, 6206.0, 7812.0, 8615.0, 8702.0, 8905.0, 8910.0, 9255.0, 9321.0, 9648.0, 9702.0, 10142.0, 10329.0, 10390.0, 11196.0, 23063.0, 23443.0, 25912.0, 26511.0, 26985.0, 51014.0, 51124.0, 51134.0, 51542.0, 54808.0, 55012.0, 55667.0, 55676.0, 57147.0, 58515.0, 64083.0, 64429.0, 64746.0, 64924.0, 79694.0, 79823.0, 80018.0, 80318.0, 81550.0, 81555.0, 83548.0, 84333.0, 84661.0, 84725.0, 92344.0, 113201.0, 163859.0 
GO:0071004 CC 7.74e-05   5/868    16/29107 D05 U2-type prespliceosome                   6637.0, 23451.0, 51747.0, 55015.0, 55660.0 
GO:0005777 CC 8.49e-05  12/868   107/29107 D06 peroxisome                               5189.0, 5191.0, 5193.0, 5194.0, 5825.0, 6342.0, 8443.0, 8504.0, 10478.0, 51015.0, 54677.0, 83594.0 
GO:0000932 CC 1.02e-04  11/868    93/29107 D07 P-body                                   5683.0, 7150.0, 7812.0, 9337.0, 11157.0, 26065.0, 54464.0, 149041.0, 192670.0, 203228.0, 255967.0 
GO:0071005 CC 1.07e-04   8/868    50/29107 D05 U2-type precatalytic spliceosome         4236.0, 6635.0, 6637.0, 11157.0, 23451.0, 51691.0, 55110.0, 84950.0 
GO:0005778 CC 1.28e-04   9/868    65/29107 D07 peroxisomal membrane                     5189.0, 5191.0, 5193.0, 5194.0, 5825.0, 8443.0, 8504.0, 10478.0, 494513.0 
GO:0035061 CC 2.53e-04   3/868     5/29107 D03 interchromatin granule                   6427.0, 23137.0, 23435.0 
GO:0005850 CC 2.53e-04   3/868     5/29107 D02 eukaryotic translation initiation factor 2 complex 1968.0, 8894.0, 83939.0 
GO:0005743 CC 2.88e-04  26/868   404/29107 D05 mitochondrial inner membrane             4729.0, 6392.0, 7381.0, 9512.0, 9553.0, 10240.0, 10730.0, 10845.0, 23456.0, 26589.0, 28957.0, 28998.0, 29957.0, 51258.0, 51300.0, 54675.0, 55037.0, 57129.0, 57380.0, 64965.0, 64976.0, 81853.0, 84275.0, 116228.0, 221154.0, 441024.0 
GO:0000776 CC 2.96e-04  12/868   122/29107 D05 kinetochore                              1452.0, 3192.0, 5501.0, 7175.0, 7514.0, 7756.0, 25909.0, 57082.0, 57122.0, 79003.0, 79682.0, 348995.0 
GO:0000775 CC 3.10e-04   8/868    58/29107 D03 chromosome, centromeric region           5885.0, 9126.0, 10051.0, 10274.0, 23063.0, 23137.0, 23244.0, 27309.0 
GO:0005697 CC 3.19e-04   5/868    21/29107 D03 telomerase holoenzyme complex            1736.0, 3192.0, 4931.0, 6635.0, 54433.0 
GO:0042788 CC 3.23e-04   6/868    32/29107 D06 polysomal ribosome                       689.0, 1660.0, 6170.0, 6173.0, 8667.0, 57532.0 
GO:0016604 CC 3.43e-04  22/868   321/29107 D02 nuclear body                             648.0, 1660.0, 4193.0, 5586.0, 7174.0, 9325.0, 9443.0, 10274.0, 10730.0, 22890.0, 23064.0, 23398.0, 23512.0, 26043.0, 29915.0, 51520.0, 57082.0, 57532.0, 79664.0, 80010.0, 92140.0, 112495.0 
GO:0005635 CC 3.88e-04  15/868   182/29107 D04 nuclear envelope                         663.0, 3930.0, 6240.0, 7112.0, 7175.0, 7514.0, 23165.0, 23190.0, 23306.0, 23411.0, 53371.0, 57122.0, 124491.0, 129401.0, 348995.0 
GO:0005802 CC 3.88e-04  15/868   182/29107 D04 trans-Golgi network                      102.0, 538.0, 5286.0, 9648.0, 23011.0, 23200.0, 51542.0, 55088.0, 55717.0, 64083.0, 81555.0, 84661.0, 84725.0, 157769.0, 286451.0 
GO:0000151 CC 4.20e-04  11/868   109/29107 D04 ubiquitin ligase complex                 648.0, 4289.0, 7324.0, 9443.0, 10210.0, 11059.0, 23304.0, 26234.0, 64750.0, 90390.0, 154214.0 
GO:0070937 CC 4.94e-04   3/868     6/29107 D02 CRD-mediated mRNA stability complex      1660.0, 3192.0, 7812.0 
GO:0030014 CC 6.19e-04   4/868    14/29107 D03 CCR4-NOT complex                         9337.0, 25904.0, 55571.0, 57472.0 
GO:0030532 CC 8.24e-04   4/868    15/29107 D03 small nuclear ribonucleoprotein complex  6635.0, 6637.0, 11157.0, 51574.0 
GO:0005779 CC 8.24e-04   4/868    15/29107 D05 integral component of peroxisomal membrane 5193.0, 5194.0, 8504.0, 10478.0 
GO:0031416 CC 8.88e-04   2/868     2/29107 D07 NatB complex                             51126.0, 80018.0 
GO:0001650 CC 1.02e-03  12/868   140/29107 D02 fibrillar center                         1736.0, 5356.0, 7150.0, 8467.0, 8615.0, 9879.0, 23160.0, 23411.0, 54433.0, 55127.0, 92140.0, 223082.0 
GO:0030134 CC 1.12e-03   6/868    40/29107 D08 COPII-coated ER to Golgi transport vesicle 11196.0, 51014.0, 51124.0, 55014.0, 81555.0, 286451.0 
GO:0008278 CC 1.32e-03   3/868     8/29107 D02 cohesin complex                          5885.0, 9126.0, 10274.0 
GO:0070578 CC 1.32e-03   3/868     8/29107 D04 RISC-loading complex                     1660.0, 8575.0, 192670.0 
GO:0005886 CC 8.75e-10  74/868  4502/29107 D03 plasma membrane                          102.0, 382.0, 444.0, 538.0, 657.0, 998.0, 1207.0, 1654.0, 2191.0, 2791.0, 3455.0, 3572.0, 4126.0, 4193.0, 4238.0, 4646.0, 4690.0, 4820.0, 4893.0, 5257.0, 5286.0, 5576.0, 5586.0, 5771.0, 5876.0, 6093.0, 6173.0, 6233.0, 6259.0, 6477.0, 6868.0, 7812.0, 8723.0, 8777.0, 8910.0, 9263.0, 9364.0, 10988.0, 11059.0, 23200.0, 23244.0, 23256.0, 23545.0, 23586.0, 25957.0, 26135.0, 26511.0, 27094.0, 27340.0, 29915.0, 50838.0, 51133.0, 51379.0, 54464.0, 55014.0, 55037.0, 55291.0, 55573.0, 55667.0, 55824.0, 57826.0, 58515.0, 64083.0, 64750.0, 64844.0, 80224.0, 83548.0, 115548.0, 129401.0, 144245.0, 163859.0, 223082.0, 259294.0, 259295.0 
GO:0005887 CC 8.14e-09  11/868  1413/29107 D04 integral component of plasma membrane    3455.0, 6259.0, 6443.0, 6868.0, 8910.0, 10329.0, 27094.0, 64924.0, 83941.0, 144448.0, 100130733.0 
GO:0005615 CC 6.46e-08  18/868  1708/29107 D02 extracellular space                      427.0, 2191.0, 3151.0, 3858.0, 5052.0, 5554.0, 6170.0, 6233.0, 6451.0, 8754.0, 8804.0, 9255.0, 10464.0, 11272.0, 27316.0, 51192.0, 83939.0, 203228.0 
GO:0005576 CC 3.81e-06  25/868  1854/29107 D02 extracellular region                     178.0, 317.0, 427.0, 829.0, 1654.0, 2589.0, 2665.0, 3020.0, 3455.0, 3572.0, 4236.0, 4238.0, 5683.0, 5689.0, 6093.0, 8804.0, 23071.0, 23412.0, 51097.0, 51192.0, 55172.0, 64786.0, 79582.0, 79630.0, 81579.0 
GO:0062023 CC 3.09e-04   1/868   374/29107 D04 collagen-containing extracellular matrix 4670.0 
GO:0031012 CC 1.02e-03   0/868   245/29107 D03 extracellular matrix                      
GO:0005515 MF 7.61e-70 624/868 12418/29107 D02 protein binding                          98.0, 102.0, 178.0, 317.0, 329.0, 382.0, 444.0, 538.0, 571.0, 573.0, 642.0, 648.0, 657.0, 663.0, 689.0, 829.0, 904.0, 983.0, 998.0, 1070.0, 1105.0, 1147.0, 1207.0, 1452.0, 1615.0, 1654.0, 1660.0, 1665.0, 1736.0, 1810.0, 1827.0, 1854.0, 1876.0, 1968.0, 2005.0, 2108.0, 2146.0, 2188.0, 2191.0, 2551.0, 2631.0, 2653.0, 2665.0, 2791.0, 2804.0, 2958.0, 2963.0, 3020.0, 3150.0, 3151.0, 3178.0, 3181.0, 3182.0, 3189.0, 3190.0, 3192.0, 3298.0, 3455.0, 3572.0, 3832.0, 3842.0, 3858.0, 3930.0, 4087.0, 4116.0, 4193.0, 4236.0, 4238.0, 4289.0, 4361.0, 4594.0, 4646.0, 4670.0, 4690.0, 4729.0, 4750.0, 4863.0, 4893.0, 4931.0, 5052.0, 5094.0, 5189.0, 5191.0, 5193.0, 5194.0, 5229.0, 5257.0, 5279.0, 5281.0, 5356.0, 5495.0, 5501.0, 5554.0, 5558.0, 5562.0, 5576.0, 5586.0, 5683.0, 5689.0, 5756.0, 5771.0, 5782.0, 5825.0, 5876.0, 5885.0, 5925.0, 5927.0, 5928.0, 5934.0, 5965.0, 6093.0, 6095.0, 6129.0, 6133.0, 6144.0, 6146.0, 6154.0, 6164.0, 6165.0, 6173.0, 6189.0, 6198.0, 6206.0, 6210.0, 6222.0, 6224.0, 6230.0, 6233.0, 6240.0, 6259.0, 6342.0, 6392.0, 6421.0, 6427.0, 6428.0, 6431.0, 6434.0, 6443.0, 6477.0, 6596.0, 6605.0, 6617.0, 6635.0, 6637.0, 6651.0, 6670.0, 6713.0, 6729.0, 6745.0, 6747.0, 6815.0, 6868.0, 6917.0, 6936.0, 7019.0, 7072.0, 7112.0, 7150.0, 7174.0, 7175.0, 7181.0, 7324.0, 7328.0, 7381.0, 7398.0, 7486.0, 7507.0, 7514.0, 7544.0, 7572.0, 7695.0, 7699.0, 7756.0, 7767.0, 7768.0, 7773.0, 7812.0, 7813.0, 7913.0, 8087.0, 8089.0, 8148.0, 8467.0, 8504.0, 8575.0, 8615.0, 8661.0, 8667.0, 8683.0, 8723.0, 8725.0, 8754.0, 8767.0, 8777.0, 8780.0, 8819.0, 8820.0, 8880.0, 8881.0, 8886.0, 8894.0, 8899.0, 8905.0, 9014.0, 9015.0, 9039.0, 9086.0, 9101.0, 9117.0, 9126.0, 9188.0, 9200.0, 9205.0, 9252.0, 9255.0, 9295.0, 9321.0, 9325.0, 9330.0, 9337.0, 9360.0, 9364.0, 9439.0, 9440.0, 9443.0, 9451.0, 9525.0, 9584.0, 9589.0, 9646.0, 9648.0, 9652.0, 9668.0, 9669.0, 9694.0, 9702.0, 9724.0, 9736.0, 9748.0, 9782.0, 9943.0, 9984.0, 10010.0, 10015.0, 10026.0, 10051.0, 10137.0, 10142.0, 10175.0, 10179.0, 10196.0, 10210.0, 10236.0, 10240.0, 10254.0, 10269.0, 10274.0, 10282.0, 10329.0, 10330.0, 10390.0, 10443.0, 10464.0, 10478.0, 10542.0, 10558.0, 10561.0, 10606.0, 10668.0, 10714.0, 10730.0, 10772.0, 10845.0, 10914.0, 10973.0, 10988.0, 11059.0, 11157.0, 11196.0, 11201.0, 11231.0, 11260.0, 11272.0, 22796.0, 22832.0, 22878.0, 22890.0, 22894.0, 23011.0, 23012.0, 23063.0, 23064.0, 23071.0, 23137.0, 23160.0, 23165.0, 23190.0, 23200.0, 23244.0, 23256.0, 23272.0, 23304.0, 23347.0, 23350.0, 23411.0, 23412.0, 23424.0, 23431.0, 23435.0, 23443.0, 23451.0, 23456.0, 23473.0, 23512.0, 23517.0, 23545.0, 23586.0, 25788.0, 25836.0, 25842.0, 25904.0, 25913.0, 25917.0, 25926.0, 25949.0, 25950.0, 25972.0, 26036.0, 26043.0, 26046.0, 26065.0, 26135.0, 26234.0, 26271.0, 26511.0, 26512.0, 26973.0, 26985.0, 27131.0, 27236.0, 27309.0, 27316.0, 27340.0, 27347.0, 28966.0, 28972.0, 28981.0, 28998.0, 29083.0, 29896.0, 29915.0, 29980.0, 50484.0, 51001.0, 51002.0, 51015.0, 51074.0, 51077.0, 51091.0, 51100.0, 51111.0, 51124.0, 51126.0, 51128.0, 51134.0, 51170.0, 51184.0, 51192.0, 51250.0, 51258.0, 51300.0, 51315.0, 51366.0, 51375.0, 51379.0, 51397.0, 51406.0, 51427.0, 51444.0, 51460.0, 51520.0, 51542.0, 51574.0, 51601.0, 51635.0, 51639.0, 51643.0, 51668.0, 51691.0, 51692.0, 51742.0, 51747.0, 53371.0, 53938.0, 53981.0, 54433.0, 54464.0, 54465.0, 54468.0, 54543.0, 54680.0, 54800.0, 54808.0, 54906.0, 54951.0, 54962.0, 55012.0, 55014.0, 55015.0, 55023.0, 55031.0, 55032.0, 55033.0, 55037.0, 55082.0, 55093.0, 55110.0, 55127.0, 55164.0, 55172.0, 55236.0, 55251.0, 55278.0, 55285.0, 55291.0, 55299.0, 55333.0, 55364.0, 55432.0, 55571.0, 55578.0, 55602.0, 55608.0, 55660.0, 55669.0, 55717.0, 55749.0, 55757.0, 55813.0, 55824.0, 55862.0, 55892.0, 55900.0, 56647.0, 56674.0, 56910.0, 57002.0, 57038.0, 57082.0, 57122.0, 57147.0, 57187.0, 57396.0, 57472.0, 57532.0, 57606.0, 57684.0, 57695.0, 57708.0, 57721.0, 57763.0, 57826.0, 58490.0, 58515.0, 60492.0, 63915.0, 63920.0, 64083.0, 64224.0, 64328.0, 64376.0, 64417.0, 64429.0, 64430.0, 64746.0, 64750.0, 64786.0, 64844.0, 64853.0, 64965.0, 64976.0, 65062.0, 65117.0, 65986.0, 79003.0, 79027.0, 79088.0, 79577.0, 79612.0, 79663.0, 79664.0, 79675.0, 79682.0, 79738.0, 79768.0, 79866.0, 79921.0, 80010.0, 80012.0, 80018.0, 80135.0, 80143.0, 80224.0, 80311.0, 80318.0, 80817.0, 81545.0, 81550.0, 81555.0, 81579.0, 81853.0, 83548.0, 83594.0, 83852.0, 83932.0, 83939.0, 83941.0, 84081.0, 84140.0, 84196.0, 84265.0, 84324.0, 84333.0, 84437.0, 84527.0, 84640.0, 84661.0, 84869.0, 84920.0, 84950.0, 84991.0, 85013.0, 85476.0, 90390.0, 90459.0, 90594.0, 91151.0, 91612.0, 92106.0, 92140.0, 92342.0, 92344.0, 92399.0, 92912.0, 94101.0, 112495.0, 113510.0, 114112.0, 115106.0, 115294.0, 115426.0, 115548.0, 116228.0, 118924.0, 122769.0, 122809.0, 124491.0, 124512.0, 128710.0, 129401.0, 129531.0, 129831.0, 130355.0, 132321.0, 134145.0, 134218.0, 137492.0, 140886.0, 140890.0, 143884.0, 144245.0, 144608.0, 148156.0, 148362.0, 149041.0, 150274.0, 150275.0, 150962.0, 151194.0, 151987.0, 152815.0, 153222.0, 153241.0, 154007.0, 154791.0, 157769.0, 162993.0, 163049.0, 163050.0, 163227.0, 163859.0, 165324.0, 167153.0, 170622.0, 192670.0, 200916.0, 201595.0, 201973.0, 202243.0, 203228.0, 219899.0, 221154.0, 246184.0, 246269.0, 254251.0, 255967.0, 259294.0, 284695.0, 285381.0, 286451.0, 286826.0, 317671.0, 339324.0, 339745.0, 342908.0, 348235.0, 348995.0, 389677.0, 493911.0, 619208.0, 647087.0, 729852.0, 100129792.0, 101928527.0 
GO:0003723 MF 3.50e-63 177/868  1389/29107 D04 RNA binding                              689.0, 1207.0, 1615.0, 1654.0, 1660.0, 1665.0, 1736.0, 1854.0, 2665.0, 2804.0, 3151.0, 3178.0, 3181.0, 3182.0, 3189.0, 3190.0, 3192.0, 3842.0, 3930.0, 4116.0, 4236.0, 4528.0, 4670.0, 4931.0, 5052.0, 5094.0, 5501.0, 5586.0, 6129.0, 6133.0, 6144.0, 6146.0, 6154.0, 6164.0, 6165.0, 6170.0, 6173.0, 6189.0, 6206.0, 6210.0, 6222.0, 6224.0, 6229.0, 6230.0, 6233.0, 6421.0, 6427.0, 6428.0, 6431.0, 6434.0, 6596.0, 6605.0, 6635.0, 6637.0, 6651.0, 6729.0, 6738.0, 7019.0, 7072.0, 7150.0, 7175.0, 7514.0, 7756.0, 7812.0, 7913.0, 8087.0, 8148.0, 8575.0, 8615.0, 8661.0, 8667.0, 8683.0, 8880.0, 8886.0, 8894.0, 8899.0, 9188.0, 9295.0, 9337.0, 9360.0, 9584.0, 9669.0, 9782.0, 9879.0, 9984.0, 9991.0, 10137.0, 10153.0, 10179.0, 10236.0, 10240.0, 10412.0, 10772.0, 10914.0, 10973.0, 10988.0, 11157.0, 11196.0, 11231.0, 22894.0, 23064.0, 23160.0, 23272.0, 23350.0, 23435.0, 23451.0, 23517.0, 25917.0, 25926.0, 25949.0, 25957.0, 25972.0, 26065.0, 26135.0, 27292.0, 27316.0, 27340.0, 28957.0, 28998.0, 29889.0, 29896.0, 51068.0, 51077.0, 51163.0, 51250.0, 51366.0, 51406.0, 51574.0, 51639.0, 51691.0, 51692.0, 51747.0, 53981.0, 54433.0, 54464.0, 54505.0, 55037.0, 55110.0, 55119.0, 55127.0, 55299.0, 55602.0, 55660.0, 55749.0, 56647.0, 57038.0, 57472.0, 57532.0, 64216.0, 64318.0, 64965.0, 64976.0, 65117.0, 79366.0, 79675.0, 80135.0, 81550.0, 83480.0, 84081.0, 84240.0, 84324.0, 84950.0, 84991.0, 85476.0, 92140.0, 128061.0, 129831.0, 134218.0, 140886.0, 140890.0, 149041.0, 153443.0, 200916.0, 255967.0, 257415.0, 284695.0, 389677.0 
GO:0046872 MF 3.70e-16 140/868  2297/29107 D04 metal ion binding                        102.0, 657.0, 1660.0, 4087.0, 4594.0, 4729.0, 4750.0, 5501.0, 5558.0, 5562.0, 6093.0, 6233.0, 6392.0, 6670.0, 6738.0, 6868.0, 7507.0, 7543.0, 7544.0, 7572.0, 7576.0, 7596.0, 7695.0, 7699.0, 7756.0, 7767.0, 7768.0, 7771.0, 7773.0, 8148.0, 8702.0, 8754.0, 8780.0, 8819.0, 8894.0, 9014.0, 9337.0, 9512.0, 9668.0, 9669.0, 9849.0, 10010.0, 10196.0, 10210.0, 10269.0, 10308.0, 10390.0, 10668.0, 10730.0, 10795.0, 10988.0, 11019.0, 11196.0, 11201.0, 22890.0, 23411.0, 23512.0, 23527.0, 26036.0, 26271.0, 27309.0, 29083.0, 50484.0, 51111.0, 51128.0, 51163.0, 51427.0, 51444.0, 51668.0, 51692.0, 51710.0, 54556.0, 54680.0, 55012.0, 55274.0, 55432.0, 55892.0, 55900.0, 57472.0, 57684.0, 64412.0, 65986.0, 79027.0, 79088.0, 79572.0, 79692.0, 79725.0, 79788.0, 79973.0, 80095.0, 80224.0, 83591.0, 83932.0, 84333.0, 84527.0, 90333.0, 90459.0, 90576.0, 90594.0, 90649.0, 91664.0, 93134.0, 115426.0, 118987.0, 125893.0, 126017.0, 148156.0, 150274.0, 150962.0, 152815.0, 154007.0, 154214.0, 161823.0, 162993.0, 163049.0, 163050.0, 163227.0, 167153.0, 168451.0, 168850.0, 201595.0, 223082.0, 255967.0, 284695.0, 284996.0, 285381.0, 317671.0, 339318.0, 339324.0, 339327.0, 340252.0, 342908.0, 342926.0, 374900.0, 388536.0, 388561.0, 404281.0, 493911.0, 101060200.0, 110116772.0 
GO:0003735 MF 2.26e-11  25/868   164/29107 D02 structural constituent of ribosome       6129.0, 6133.0, 6144.0, 6146.0, 6154.0, 6164.0, 6165.0, 6170.0, 6173.0, 6189.0, 6206.0, 6210.0, 6222.0, 6224.0, 6229.0, 6230.0, 6233.0, 9553.0, 10240.0, 26589.0, 28998.0, 51258.0, 57129.0, 64965.0, 200916.0 
GO:0005524 MF 3.85e-11  91/868  1458/29107 D08 ATP binding                              317.0, 538.0, 657.0, 983.0, 1105.0, 1147.0, 1452.0, 1615.0, 1654.0, 1660.0, 1665.0, 2585.0, 2963.0, 3192.0, 3832.0, 4646.0, 4750.0, 4931.0, 5189.0, 5286.0, 5562.0, 5586.0, 5756.0, 5825.0, 5965.0, 6093.0, 6198.0, 6240.0, 6259.0, 6596.0, 7150.0, 7324.0, 7328.0, 7486.0, 8467.0, 8767.0, 8780.0, 8886.0, 8899.0, 9039.0, 9126.0, 9188.0, 9252.0, 9263.0, 9451.0, 9525.0, 9748.0, 9879.0, 9943.0, 10051.0, 10606.0, 10693.0, 10730.0, 10845.0, 10914.0, 10973.0, 23012.0, 23064.0, 23137.0, 23200.0, 23347.0, 23456.0, 23517.0, 23586.0, 25788.0, 26973.0, 27347.0, 51520.0, 51727.0, 54454.0, 54505.0, 55236.0, 55278.0, 55699.0, 57038.0, 57147.0, 57396.0, 79572.0, 79717.0, 79738.0, 80224.0, 89978.0, 92912.0, 113510.0, 132949.0, 167153.0, 221264.0, 246269.0, 255967.0, 256356.0, 414328.0 
GO:0003729 MF 1.99e-10  27/868   210/29107 D05 mRNA binding                             1654.0, 1660.0, 3182.0, 3190.0, 4670.0, 5094.0, 6129.0, 6431.0, 6434.0, 7175.0, 8661.0, 8880.0, 8894.0, 9991.0, 10236.0, 23424.0, 23451.0, 26065.0, 27316.0, 28998.0, 51639.0, 51747.0, 57187.0, 57721.0, 83939.0, 84081.0, 149041.0 
GO:0003677 MF 2.82e-09  62/868   921/29107 D04 DNA binding                              904.0, 1105.0, 1654.0, 1660.0, 2005.0, 2963.0, 3150.0, 3190.0, 3192.0, 3930.0, 4087.0, 4361.0, 4666.0, 5558.0, 5927.0, 5965.0, 6095.0, 6129.0, 6421.0, 6596.0, 6651.0, 6917.0, 6936.0, 7112.0, 7150.0, 7181.0, 7486.0, 7570.0, 7756.0, 7913.0, 8148.0, 8467.0, 8819.0, 8820.0, 9015.0, 9330.0, 9984.0, 10142.0, 10210.0, 10795.0, 23064.0, 23347.0, 25788.0, 25909.0, 51379.0, 51747.0, 54962.0, 79725.0, 80012.0, 83591.0, 83852.0, 84324.0, 91151.0, 112495.0, 113510.0, 115426.0, 152815.0, 168451.0, 168850.0, 254251.0, 284695.0, 286826.0 
GO:0016887 MF 7.59e-09  28/868   264/29107 D07 ATP hydrolysis activity                  538.0, 1105.0, 1654.0, 1660.0, 1665.0, 2963.0, 4931.0, 5189.0, 5825.0, 5965.0, 7486.0, 8467.0, 8886.0, 9188.0, 9525.0, 9879.0, 10845.0, 10973.0, 23200.0, 23347.0, 23456.0, 23517.0, 23586.0, 54454.0, 54505.0, 79572.0, 113510.0, 246269.0 
GO:0003682 MF 5.03e-08  35/868   418/29107 D02 chromatin binding                        904.0, 2005.0, 2146.0, 2551.0, 3150.0, 3151.0, 3192.0, 4087.0, 5562.0, 5885.0, 6322.0, 6421.0, 6605.0, 6670.0, 7019.0, 7150.0, 7175.0, 7486.0, 8725.0, 8820.0, 9126.0, 10051.0, 10274.0, 23272.0, 25836.0, 25842.0, 27316.0, 51111.0, 51460.0, 54454.0, 64318.0, 79366.0, 80012.0, 81550.0, 201973.0 
GO:0003713 MF 7.10e-06  21/868   232/29107 D03 transcription coactivator activity       329.0, 1660.0, 4863.0, 5927.0, 6605.0, 8031.0, 9321.0, 9325.0, 9439.0, 9440.0, 9443.0, 9969.0, 10153.0, 10600.0, 23411.0, 29915.0, 55749.0, 57826.0, 81550.0, 90390.0, 92140.0 
GO:0003678 MF 8.82e-06   9/868    47/29107 D05 DNA helicase activity                    1105.0, 1654.0, 1660.0, 2963.0, 4361.0, 5965.0, 7486.0, 23064.0, 25788.0 
GO:0000978 MF 9.75e-06  63/868  1178/29107 D09 RNA polymerase II cis-regulatory region sequence-specific DNA binding 571.0, 648.0, 1660.0, 1876.0, 2005.0, 2146.0, 2551.0, 3020.0, 3192.0, 3298.0, 4087.0, 5928.0, 6095.0, 6670.0, 7150.0, 7181.0, 7572.0, 7576.0, 7596.0, 7695.0, 7699.0, 7767.0, 7768.0, 7771.0, 7773.0, 8820.0, 9668.0, 10308.0, 10795.0, 22890.0, 23411.0, 23435.0, 27316.0, 51427.0, 55749.0, 55892.0, 55900.0, 57684.0, 64376.0, 64412.0, 79027.0, 79088.0, 79692.0, 79788.0, 80095.0, 90333.0, 90649.0, 91664.0, 93134.0, 125893.0, 126017.0, 163050.0, 163227.0, 339318.0, 339324.0, 339327.0, 340252.0, 342926.0, 374900.0, 388536.0, 388561.0, 404281.0, 110116772.0 
GO:0003743 MF 1.77e-05   9/868    51/29107 D06 translation initiation factor activity   1968.0, 4528.0, 8661.0, 8667.0, 8894.0, 9086.0, 9669.0, 54505.0, 83939.0 
GO:0000993 MF 4.14e-05   8/868    44/29107 D06 RNA polymerase II complex binding        1660.0, 3192.0, 8725.0, 9646.0, 23160.0, 58490.0, 79577.0, 284695.0 
GO:0003724 MF 4.71e-05  10/868    71/29107 D04 RNA helicase activity                    1654.0, 1660.0, 1665.0, 8886.0, 9188.0, 9879.0, 23517.0, 23586.0, 25788.0, 54505.0 
GO:0003725 MF 5.32e-05  10/868    72/29107 D05 double-stranded RNA binding              1660.0, 1665.0, 3192.0, 8575.0, 9188.0, 23586.0, 26065.0, 92140.0, 149041.0, 192670.0 
GO:0036002 MF 5.46e-05   5/868    15/29107 D05 pre-mRNA binding                         3178.0, 3192.0, 6427.0, 6431.0, 6434.0 
GO:0004984 MF 9.32e-06   0/868   399/29107 D04 olfactory receptor activity               
GO:0004930 MF 1.83e-05   4/868   684/29107 D04 G protein-coupled receptor activity      50838.0, 83941.0, 259294.0, 259295.0 
```
